# Mono- and bi-allelic effects of coding variants on disease in 176,899 Finns

**DOI:** 10.1101/2021.11.06.21265920

**Authors:** H. O. Heyne, J. Karjalainen, K. J. Karczewski, S. M. Lemmelä, W. Zhou, FinnGen, A. S. Havulinna, M. Kurki, H. L. Rehm, A. Palotie, M. J. Daly

**Author notes:** corresponding authors, P.O. Box 20, FI-00014 University of Helsinki, FINLAND.

## Abstract

Identifying Mendelian diseases with recessive inheritance is challenging as the majority of cases are caused by compound heterozygous genotypes which require sequencing data in families to definitively identify. Bottleneck events, such as in the Finnish population, enrich specific homozygous variants to higher frequencies and thus facilitate identification of disease associations through easily recognized homozygous genotypes. Here, we study homozygous and heterozygous effects of 82,516 coding variants on 2,444 disease endpoints using nationwide electronic health record (EHR) data of 176,899 Finns. We find known and novel associations to homozygous genotypes across a broad spectrum of phenotypes such as retinal dystrophy, adult-onset cataract and female infertility (13/20 of which would have been missed by the traditional additive GWAS model). With these results, and supporting simulations, we demonstrate the added benefit of homozygous scans in GWAS. We further use these results to explore inheritance patterns of known Mendelian variants. We find many Mendelian variants whose inheritance cannot be adequately described with the traditional definition of dominant or recessive. In particular, we find disease risk in heterozygous carriers of variants known to cause disease with recessive inheritance, as well as for variants labeled benign in ClinVar. Our results demonstrate how biobank efforts, particularly in founder populations, can broaden our understanding of the impact of genetic variants.

## Supplementary Table 2 for "Mono- and bi-allelic effects of coding variants on disease in 176,899 Finns"

```
name	variant	chr	pos	rsid	rec_p	rec_beta	rec_beta_se	add_p	add_beta	add_beta_se	cs	prob	variantcat	gene	AF	AC_Hom	AC_Het	enrichment_nfsee	INFO	ClinVarCat	ClinVar_ReviewStatusCat	omim
Disorders of porphyrin and bilirubin metabolism	2:233729266:T:C	2	233729266	rs6431625	1.18E-26	1.667	0.156	8.81E-25	1.508	0.1467	-1	0.00043	missense_variant	UGT1A3	0.421	65620	88870	1.1	0.999			unknown
Disorders of porphyrin and bilirubin metabolism	2:233693556:A:C	2	233693556	rs1105879	2.54E-23	1.422	0.143	1.22E-21	1.3686	0.1432	-1	3.30E-07	missense_variant	UGT1A6	0.451	75358	90388	1.4	1	(likely)Benign	Criteria_oneSubmitter	unknown
Disorders of porphyrin and bilirubin metabolism	2:233693023:T:G	2	233693023	rs6759892	3.82E-20	1.212	0.132	2.21E-19	1.2661	0.1406	-1	2.00E-09	missense_variant	UGT1A6	0.482	86036	91175	1.2	1	(likely)Benign	Criteria_oneSubmitter	unknown
Cholelithiasis	2:233693556:A:C	2	233693556	rs1105879	4.07E-11	0.077	0.012	3.40E-08	0.0739	0.0134	1	0.0064	missense_variant	UGT1A6	0.451	75358	90388	1.4	1	(likely)Benign	Criteria_oneSubmitter	unknown
Cholelithiasis	2:233729266:T:C	2	233729266	rs6431625	1.73E-08	0.069	0.012	8.05E-06	0.0601	0.0135	-1	0.00018	missense_variant	UGT1A3	0.421	65620	88870	1.1	0.999			unknown
Cholelithiasis	2:233693023:T:G	2	233693023	rs6759892	1.22E-07	0.059	0.011	6.27E-05	0.0533	0.0133	-1	2.80E-05	missense_variant	UGT1A6	0.482	86036	91175	1.2	1	(likely)Benign	Criteria_oneSubmitter	unknown
"Disorders of gallbladder, biliary tract and pancreas"	2:233693556:A:C	2	233693556	rs1105879	8.15E-10	0.065	0.011	4.82E-08	0.0658	0.0121	-1	0.0028	missense_variant	UGT1A6	0.451	75358	90388	1.4	1	(likely)Benign	Criteria_oneSubmitter	unknown
"Disorders of gallbladder, biliary tract and pancreas"	2:233729266:T:C	2	233729266	rs6431625	4.27E-09	0.065	0.011	1.68E-06	0.0581	0.0121	-1	8.70E-05	missense_variant	UGT1A3	0.421	65620	88870	1.1	0.999			unknown
"Disorders of gallbladder, biliary tract and pancreas"	2:233693023:T:G	2	233693023	rs6759892	5.23E-07	0.05	0.01	2.72E-05	0.0503	0.012	-1	1.10E-05	missense_variant	UGT1A6	0.482	86036	91175	1.2	1	(likely)Benign	Criteria_oneSubmitter	unknown
"Cholelithiasis, broad definition with cholecystitis"	2:233693556:A:C	2	233693556	rs1105879	1.53E-11	0.077	0.011	4.84E-09	0.0768	0.0131	1	0.02	missense_variant	UGT1A6	0.451	75358	90388	1.4	1	(likely)Benign	Criteria_oneSubmitter	unknown
"Cholelithiasis, broad definition with cholecystitis"	2:233729266:T:C	2	233729266	rs6431625	2.49E-09	0.072	0.012	4.00E-06	0.0608	0.0132	-1	0.0002	missense_variant	UGT1A3	0.421	65620	88870	1.1	0.999			unknown
"Cholelithiasis, broad definition with cholecystitis"	2:233693023:T:G	2	233693023	rs6759892	3.88E-08	0.06	0.011	1.38E-05	0.0567	0.013	-1	6.20E-05	missense_variant	UGT1A6	0.482	86036	91175	1.2	1	(likely)Benign	Criteria_oneSubmitter	unknown
Hereditary retinal dystrophy	2:181603943:G:C	2	181603943	rs200711686	1.32E-16	210.807	25.485	1.24E-12	8.4423	1.189	1	0.086	missense_variant	CERKL	0.00563	20	2049	8.30E+02	0.995			unknown
Diabetes mellitus in pregnancy	2:110794148:G:A	2	110794148	rs150003283	6.49E-10	6.805	1.101	1.00E-04	NA	NA	NA	 NA	missense_variant	ACOXL	0.00374	12	1363	 NA	0.995			unknown
Gestational diabetes (for exclusion)	2:110794148:G:A	2	110794148	rs150003283	2.30E-09	8.066	1.35	1.00E-04	NA	NA	NA	 NA	missense_variant	ACOXL	0.00374	12	1363	 NA	0.995			unknown
Maternal care for known or suspected malpresentation of fetus	2:110794148:G:A	2	110794148	rs150003283	4.90E-07	9.703	1.929	1.00E-04	NA	NA	NA	 NA	missense_variant	ACOXL	0.00374	12	1363	 NA	0.995			unknown
"Oedema, proteinuria and hypertensive disorders in pregnancy, childbirth and the puerperium"	2:110794148:G:A	2	110794148	rs150003283	5.97E-07	5.524	1.107	1.00E-04	NA	NA	NA	 NA	missense_variant	ACOXL	0.00374	12	1363	 NA	0.995			unknown
Other maternal disorders predominantly related to pregnancy	2:110794148:G:A	2	110794148	rs150003283	5.51E-05	3.837	0.951	1.00E-04	NA	NA	NA	 NA	missense_variant	ACOXL	0.00374	12	1363	 NA	0.995			unknown
Follow-up examination after treatment for conditions other than malignant neoplasms	2:178781235:C:G	2	178781235	rs72647870	9.67E-08	5.38	1.009	1.00E-04	NA	NA	NA	 NA	missense_variant	TTN	0.00444	12	1618	1.2	0.995	VUS	Criteria_multSubmitter	both
Other retinal disorders	2:181603943:G:C	2	181603943	rs200711686	1.84E-09	7.516	1.25	1.00E-04	NA	NA	NA	 NA	missense_variant	CERKL	0.00563	20	2049	8.30E+02	0.995			unknown
Disorders of choroid and retina	2:181603943:G:C	2	181603943	rs200711686	1.85E-08	5.723	1.017	1.00E-04	NA	NA	NA	 NA	missense_variant	CERKL	0.00563	20	2049	8.30E+02	0.995			unknown
Statin medication	2:233693556:A:C	2	233693556	rs1105879	1.21E-05	-0.037	0.009	3.92E-06	-0.0451	0.0098	NA	 NA	missense_variant	UGT1A6	0.451	75358	90388	1.4	1	(likely)Benign	Criteria_oneSubmitter	unknown
Chlocystitis	2:233729266:T:C	2	233729266	rs6431625	5.26E-05	0.136	0.034	1.00E-04	NA	NA	NA	 NA	missense_variant	UGT1A3	0.421	65620	88870	1.1	0.999			unknown
"Other and unspecified nerve root and plexus disorders, also in other diseases"	2:233729266:T:C	2	233729266	rs6431625	9.01E-05	0.124	0.032	1.00E-04	NA	NA	NA	 NA	missense_variant	UGT1A3	0.421	65620	88870	1.1	0.999			unknown
"Pain (limb, back, neck, head abdominally)"	2:27037601:G:A	2	27037601	rs1124649	3.79E-11	-0.061	0.009	5.45E-08	-0.0426	0.0078	NA	 NA	missense_variant	TMEM214	0.281	29122	74046	0.88	0.997			unknown
"Other soft tissue disorders, not elsewhere classified"	2:27037601:G:A	2	27037601	rs1124649	3.76E-07	-0.088	0.017	1.00E-04	NA	NA	NA	 NA	missense_variant	TMEM214	0.281	29122	74046	0.88	0.997			unknown
Pain in joint	2:27037601:G:A	2	27037601	rs1124649	1.25E-06	-0.097	0.02	1.00E-04	NA	NA	NA	 NA	missense_variant	TMEM214	0.281	29122	74046	0.88	0.997			unknown
Dorsalgia	2:27037601:G:A	2	27037601	rs1124649	1.62E-06	-0.069	0.014	3.78E-05	-0.0505	0.0122	NA	 NA	missense_variant	TMEM214	0.281	29122	74046	0.88	0.997			unknown
Dorsopathies	2:27037601:G:A	2	27037601	rs1124649	5.68E-06	-0.052	0.011	1.00E-04	NA	NA	NA	 NA	missense_variant	TMEM214	0.281	29122	74046	0.88	0.997			unknown
Lower back pain or/and sciatica	2:27037601:G:A	2	27037601	rs1124649	7.53E-06	-0.072	0.016	1.00E-04	NA	NA	NA	 NA	missense_variant	TMEM214	0.281	29122	74046	0.88	0.997			unknown
Low back pain	2:27037601:G:A	2	27037601	rs1124649	8.28E-06	-0.09	0.02	1.00E-04	NA	NA	NA	 NA	missense_variant	TMEM214	0.281	29122	74046	0.88	0.997			unknown
Diseases of the musculoskeletal system and connective tissue	2:27037601:G:A	2	27037601	rs1124649	1.65E-05	-0.043	0.01	1.00E-04	NA	NA	NA	 NA	missense_variant	TMEM214	0.281	29122	74046	0.88	0.997			unknown
Soft tissue disorders	2:27037601:G:A	2	27037601	rs1124649	2.00E-05	-0.049	0.011	1.00E-04	NA	NA	NA	 NA	missense_variant	TMEM214	0.281	29122	74046	0.88	0.997			unknown
Other joint disorders	2:27037601:G:A	2	27037601	rs1124649	2.06E-05	-0.053	0.012	9.11E-05	-0.0413	0.0106	NA	 NA	missense_variant	TMEM214	0.281	29122	74046	0.88	0.997			unknown
Other specific joint derangements/joint disorders	2:27037601:G:A	2	27037601	rs1124649	2.20E-05	-0.078	0.018	1.00E-04	NA	NA	NA	 NA	missense_variant	TMEM214	0.281	29122	74046	0.88	0.997			unknown
"Other dorsopathies, not elsewhere classified"	2:27037601:G:A	2	27037601	rs1124649	3.18E-05	-0.052	0.013	1.00E-04	NA	NA	NA	 NA	missense_variant	TMEM214	0.281	29122	74046	0.88	0.997			unknown
Arthropathies	2:27037601:G:A	2	27037601	rs1124649	3.42E-05	-0.044	0.011	1.00E-04	NA	NA	NA	 NA	missense_variant	TMEM214	0.281	29122	74046	0.88	0.997			unknown
Hereditary retinal dystrophy	3:150928107:A:C	3	150928107	rs121908140	0	390.999	0	1.84E-08	7.3087	1.2989	1	0.62	LC	CLRN1	0.00445	12	1622	1.50E+02	0.995	(likely)Pathogenic	Criteria_multSubmitter	recessive
Other specified/unspecified hearing loss	3:150928107:A:C	3	150928107	rs121908140	0	74.894	0	1.00E-04	NA	NA	NA	 NA	LC	CLRN1	0.00445	12	1622	1.50E+02	0.995	(likely)Pathogenic	Criteria_multSubmitter	recessive
Care involving use of rehabilitation procedures	3:150928107:A:C	3	150928107	rs121908140	0	7.23	0	1.00E-04	NA	NA	NA	 NA	LC	CLRN1	0.00445	12	1622	1.50E+02	0.995	(likely)Pathogenic	Criteria_multSubmitter	recessive
Fitting and adjustment of other devices	3:150928107:A:C	3	150928107	rs121908140	0	39.127	0	1.00E-04	NA	NA	NA	 NA	LC	CLRN1	0.00445	12	1622	1.50E+02	0.995	(likely)Pathogenic	Criteria_multSubmitter	recessive
Presence of other devices	3:150928107:A:C	3	150928107	rs121908140	0	65.343	0	1.00E-04	NA	NA	NA	 NA	LC	CLRN1	0.00445	12	1622	1.50E+02	0.995	(likely)Pathogenic	Criteria_multSubmitter	recessive
Sensorineural hearing loss	3:150928107:A:C	3	150928107	rs121908140	2.53E-08	13.073	2.347	1.00E-04	NA	NA	NA	 NA	LC	CLRN1	0.00445	12	1622	1.50E+02	0.995	(likely)Pathogenic	Criteria_multSubmitter	recessive
Other retinal disorders	3:150928107:A:C	3	150928107	rs121908140	2.75E-08	14.784	2.661	1.00E-04	NA	NA	NA	 NA	LC	CLRN1	0.00445	12	1622	1.50E+02	0.995	(likely)Pathogenic	Criteria_multSubmitter	recessive
Other cataract	3:150928107:A:C	3	150928107	rs121908140	2.84E-08	14.568	2.625	1.00E-04	NA	NA	NA	 NA	LC	CLRN1	0.00445	12	1622	1.50E+02	0.995	(likely)Pathogenic	Criteria_multSubmitter	recessive
Conductive and sensorineural hearing loss	3:150928107:A:C	3	150928107	rs121908140	6.33E-08	11.462	2.119	1.00E-04	NA	NA	NA	 NA	LC	CLRN1	0.00445	12	1622	1.50E+02	0.995	(likely)Pathogenic	Criteria_multSubmitter	recessive
Persons with potential health hazards related to family and personal history and certain conditions influencing health status	3:150928107:A:C	3	150928107	rs121908140	8.16E-08	8.351	1.557	1.00E-04	NA	NA	NA	 NA	LC	CLRN1	0.00445	12	1622	1.50E+02	0.995	(likely)Pathogenic	Criteria_multSubmitter	recessive
Disorders of lens	3:150928107:A:C	3	150928107	rs121908140	1.68E-07	7.075	1.352	1.00E-04	NA	NA	NA	 NA	LC	CLRN1	0.00445	12	1622	1.50E+02	0.995	(likely)Pathogenic	Criteria_multSubmitter	recessive
Disorders of choroid and retina	3:150928107:A:C	3	150928107	rs121908140	2.12E-07	10.485	2.021	1.00E-04	NA	NA	NA	 NA	LC	CLRN1	0.00445	12	1622	1.50E+02	0.995	(likely)Pathogenic	Criteria_multSubmitter	recessive
Other disorders of ear	3:150928107:A:C	3	150928107	rs121908140	4.04E-07	8.283	1.635	1.00E-04	NA	NA	NA	 NA	LC	CLRN1	0.00445	12	1622	1.50E+02	0.995	(likely)Pathogenic	Criteria_multSubmitter	recessive
Persons encountering health services for specific procedures and health care	3:150928107:A:C	3	150928107	rs121908140	9.90E-07	5.257	1.074	1.00E-04	NA	NA	NA	 NA	LC	CLRN1	0.00445	12	1622	1.50E+02	0.995	(likely)Pathogenic	Criteria_multSubmitter	recessive
Presence of other functional implants	3:150928107:A:C	3	150928107	rs121908140	1.35E-06	24.505	5.071	1.00E-04	NA	NA	NA	 NA	LC	CLRN1	0.00445	12	1622	1.50E+02	0.995	(likely)Pathogenic	Criteria_multSubmitter	recessive
"Moderate visual impairment, binocular"	3:150928107:A:C	3	150928107	rs121908140	2.75E-06	125.134	26.689	1.00E-04	NA	NA	NA	 NA	LC	CLRN1	0.00445	12	1622	1.50E+02	0.995	(likely)Pathogenic	Criteria_multSubmitter	recessive
Medication related adverse effects (Asthma/COPD)	3:150928107:A:C	3	150928107	rs121908140	5.14E-06	4.877	1.07	1.00E-04	NA	NA	NA	 NA	LC	CLRN1	0.00445	12	1622	1.50E+02	0.995	(likely)Pathogenic	Criteria_multSubmitter	recessive
"Conductive hearing loss, unspecified"	3:150928107:A:C	3	150928107	rs121908140	8.63E-06	174.861	39.304	1.00E-04	NA	NA	NA	 NA	LC	CLRN1	0.00445	12	1622	1.50E+02	0.995	(likely)Pathogenic	Criteria_multSubmitter	recessive
Diseases of the ear and mastoid process	3:150928107:A:C	3	150928107	rs121908140	1.02E-05	3.124	0.708	1.00E-04	NA	NA	NA	 NA	LC	CLRN1	0.00445	12	1622	1.50E+02	0.995	(likely)Pathogenic	Criteria_multSubmitter	recessive
Visual impairment including blindness (binocular or monocular)	3:150928107:A:C	3	150928107	rs121908140	3.14E-05	45.745	10.988	1.00E-04	NA	NA	NA	 NA	LC	CLRN1	0.00445	12	1622	1.50E+02	0.995	(likely)Pathogenic	Criteria_multSubmitter	recessive
Care involving use of rehabilitation procedures	4:150265730:G:A	4	150265730	rs145709687	0	7.822	0	1.00E-04	NA	NA	NA	 NA	missense_variant	LRBA	0.000871	4	316	0.31	0.962	VUS	Criteria_multSubmitter	recessive
Persons encountering health services in other circumstances	4:150265730:G:A	4	150265730	rs145709687	0	4.841	0	1.00E-04	NA	NA	NA	 NA	missense_variant	LRBA	0.000871	4	316	0.31	0.962	VUS	Criteria_multSubmitter	recessive
Dysphagia	4:150265730:G:A	4	150265730	rs145709687	1.17E-06	12.02	2.473	1.00E-04	NA	NA	NA	 NA	missense_variant	LRBA	0.000871	4	316	0.31	0.962	VUS	Criteria_multSubmitter	recessive
Hereditary retinal dystrophy	6:63721375:TTCTGCATG:T	6	63721375	rs528919874	3.79E-19	224.21	25.071	2.24E-11	6.8872	1.0296	1	0.22	pLoF	EYS	0.00692	24	2520	63	0.988	(likely)Pathogenic	Criteria_multSubmitter	recessive
Hereditary retinal dystrophy	6:56463608:G:A	6	56463608	rs201429821	1.54E-11	88.402	13.109	1.53E-05	2.807	0.6491	NA	 NA	missense_variant	DST	0.012	58	4336	7.2	0.996	VUS	Criteria_multSubmitter	recessive
Other retinal disorders	6:63721375:TTCTGCATG:T	6	63721375	rs528919874	2.11E-09	9.279	1.549	1.00E-04	NA	NA	NA	 NA	pLoF	EYS	0.00692	24	2520	63	0.988	(likely)Pathogenic	Criteria_multSubmitter	recessive
Disorders of choroid and retina	6:63721375:TTCTGCATG:T	6	63721375	rs528919874	4.29E-08	6.057	1.106	1.00E-04	NA	NA	NA	 NA	pLoF	EYS	0.00692	24	2520	63	0.988	(likely)Pathogenic	Criteria_multSubmitter	recessive
Hereditary retinal dystrophy	6:65402507:A:T	6	65402507	rs143994166	1.08E-08	153.741	26.89	1.86E-06	4.9012	1.0279	NA	 NA	pLoF	EYS	0.00575	12	2099	2.80E+02	0.973	(likely)Pathogenic	Criteria_oneSubmitter	recessive
Diseases of the myoneural junction and muscle	7:143351678:C:T	7	143351678	rs55960271	3.67E-14	13.073	1.726	1.89E-05	0.7107	0.1661	NA	 NA	pLoF	CLCN1	0.0166	106	5990	7.2	0.996	(likely)Pathogenic	Criteria_multSubmitter	both
"Excessive, freguent and irrelgular menstruation"	7:48281413:G:A	7	48281413	rs79809732	6.95E-08	2.404	0.446	1.00E-04	NA	NA	NA	 NA	missense_variant	ABCA13	0.00697	22	2539	 NA	0.934			unknown
Female infertility	8:109459837:G:C	8	109459837	rs17368310	9.37E-12	0.825	0.121	8.78E-07	0.2067	0.042	NA	 NA	pLoF	PKHD1L1	0.0686	1794	23397	1.6	0.995			unknown
"Female infertility, cervigal, vaginal, other or unspecified origin"	8:109459837:G:C	8	109459837	rs17368310	2.81E-11	0.873	0.131	4.13E-06	0.2035	0.0442	NA	 NA	pLoF	PKHD1L1	0.0686	1794	23397	1.6	0.995			unknown
"ILD Co-morbidites, CVD and metabolic diseases"	9:132401954:C:A	9	132401954	rs8999	3.36E-08	0.175	0.032	1.00E-04	NA	NA	NA	 NA	missense_variant	TTF1	0.102	3932	33665	 NA	0.999			unknown
ILD-related co-morbidities	9:132401954:C:A	9	132401954	rs8999	4.46E-07	0.129	0.026	1.00E-04	NA	NA	NA	 NA	missense_variant	TTF1	0.102	3932	33665	 NA	0.999			unknown
Type 1 diabetes	9:132401954:C:A	9	132401954	rs8999	1.65E-05	0.337	0.078	1.00E-04	NA	NA	NA	 NA	missense_variant	TTF1	0.102	3932	33665	 NA	0.999			unknown
"Type 1 diabetes, strict definition"	9:132401954:C:A	9	132401954	rs8999	3.98E-05	0.493	0.12	1.00E-04	NA	NA	NA	 NA	missense_variant	TTF1	0.102	3932	33665	 NA	0.999			unknown
"Type 1 diabetes, strict (exclude DM2)"	9:132401954:C:A	9	132401954	rs8999	4.28E-05	0.461	0.113	1.00E-04	NA	NA	NA	 NA	missense_variant	TTF1	0.102	3932	33665	 NA	0.999			unknown
"Type 1 diabetes, strict definition, subgroup 1"	9:132401954:C:A	9	132401954	rs8999	4.33E-05	0.522	0.128	1.00E-04	NA	NA	NA	 NA	missense_variant	TTF1	0.102	3932	33665	 NA	0.999			unknown
"Type1 diabetes, definitions combined"	9:132401954:C:A	9	132401954	rs8999	6.69E-05	0.443	0.111	1.00E-04	NA	NA	NA	 NA	missense_variant	TTF1	0.102	3932	33665	 NA	0.999			unknown
Type 1 diabetes without complications	9:132401954:C:A	9	132401954	rs8999	6.70E-05	0.337	0.085	1.00E-04	NA	NA	NA	 NA	missense_variant	TTF1	0.102	3932	33665	 NA	0.999			unknown
Other disorders of ear	10:126459169:G:A	10	126459169	rs139123090	4.82E-11	4.744	0.721	5.87E-05	0.2601	0.0647	-1	0.0011	missense_variant	C10orf90	0.00847	26	3087	2.8	0.963	(likely)Benign	Criteria_oneSubmitter	unknown
Sensorineural hearing loss	10:126459169:G:A	10	126459169	rs139123090	3.58E-11	5.842	0.882	1.00E-04	NA	NA	-1	7.00E-07	missense_variant	C10orf90	0.00847	26	3087	2.8	0.963	(likely)Benign	Criteria_oneSubmitter	unknown
Conductive and sensorineural hearing loss	10:126459169:G:A	10	126459169	rs139123090	2.25E-12	5.958	0.849	1.00E-04	NA	NA	-1	9.90E-06	missense_variant	C10orf90	0.00847	26	3087	2.8	0.963	(likely)Benign	Criteria_oneSubmitter	unknown
Other cataract	10:113725526:T:C	10	113725526	rs141266925	2.47E-16	4.768	0.582	3.04E-07	0.4321	0.0844	NA	 NA	missense_variant	CASP7	0.015	90	5438	6.5	0.996			unknown
Senile cataract	10:113725526:T:C	10	113725526	rs141266925	2.32E-12	2.078	0.296	4.98E-06	0.2494	0.0546	NA	 NA	missense_variant	CASP7	0.015	90	5438	6.5	0.996			unknown
Disorders of lens	10:113725526:T:C	10	113725526	rs141266925	6.38E-16	2.239	0.277	2.68E-07	0.2625	0.051	NA	 NA	missense_variant	CASP7	0.015	90	5438	6.5	0.996			unknown
Medication related adverse effects (Asthma/COPD)	10:113725526:T:C	10	113725526	rs141266925	9.84E-11	1.539	0.238	5.51E-05	0.178	0.0441	NA	 NA	missense_variant	CASP7	0.015	90	5438	6.5	0.996			unknown
Diseases of the eye and adnexa	10:113725526:T:C	10	113725526	rs141266925	6.69E-05	0.671	0.168	1.00E-04	NA	NA	NA	 NA	missense_variant	CASP7	0.015	90	5438	6.5	0.996			unknown
Diabetic nephropathy	10:122618145:G:A	10	122618145	rs189221852	2.76E-07	19.312	3.758	1.00E-04	NA	NA	NA	 NA	missense_variant	DMBT1	0.00732	26	2662	 NA	0.959			unknown
Lung transplantation	10:122618145:G:A	10	122618145	rs189221852	1.87E-08	36.648	6.517	1.00E-04	NA	NA	NA	 NA	missense_variant	DMBT1	0.00732	26	2662	 NA	0.959			unknown
Transplanted organ and tissue status	10:122618145:G:A	10	122618145	rs189221852	2.15E-08	35.738	6.382	1.00E-04	NA	NA	NA	 NA	missense_variant	DMBT1	0.00732	26	2662	 NA	0.959			unknown
Diabetic nephropathy (more controls excluded)	10:122618145:G:A	10	122618145	rs189221852	4.37E-07	16.828	3.331	1.00E-04	NA	NA	NA	 NA	missense_variant	DMBT1	0.00732	26	2662	 NA	0.959			unknown
Renal failure	10:122618145:G:A	10	122618145	rs189221852	2.13E-06	12.819	2.704	1.00E-04	NA	NA	NA	 NA	missense_variant	DMBT1	0.00732	26	2662	 NA	0.959			unknown
COPD-related respiratory insufficiency	10:122618145:G:A	10	122618145	rs189221852	7.97E-06	9.371	2.098	1.00E-04	NA	NA	NA	 NA	missense_variant	DMBT1	0.00732	26	2662	 NA	0.959			unknown
Chronic kidney disease	10:122618145:G:A	10	122618145	rs189221852	2.33E-05	13.965	3.301	1.00E-04	NA	NA	NA	 NA	missense_variant	DMBT1	0.00732	26	2662	 NA	0.959			unknown
Renal tubulo-intestitial diseases	10:122618145:G:A	10	122618145	rs189221852	4.52E-05	3.313	0.812	1.00E-04	NA	NA	NA	 NA	missense_variant	DMBT1	0.00732	26	2662	 NA	0.959			unknown
Congenital malformations of the urinary system	10:122618145:G:A	10	122618145	rs189221852	8.06E-05	30.83	7.82	1.00E-04	NA	NA	NA	 NA	missense_variant	DMBT1	0.00732	26	2662	 NA	0.959			unknown
Glomerulonephritis	10:122618145:G:A	10	122618145	rs189221852	8.81E-05	9.654	2.462	1.00E-04	NA	NA	NA	 NA	missense_variant	DMBT1	0.00732	26	2662	 NA	0.959			unknown
Acute tubulo-interstitial nephritis	10:122618145:G:A	10	122618145	rs189221852	9.14E-05	4.002	1.023	1.00E-04	NA	NA	NA	 NA	missense_variant	DMBT1	0.00732	26	2662	 NA	0.959			unknown
All influenza	10:122618145:G:A	10	122618145	rs189221852	9.33E-05	9.327	2.387	1.00E-04	NA	NA	NA	 NA	missense_variant	DMBT1	0.00732	26	2662	 NA	0.959			unknown
Diseases of the ear and mastoid process	10:126459169:G:A	10	126459169	rs139123090	1.11E-08	2.56	0.448	1.00E-04	NA	NA	NA	 NA	missense_variant	C10orf90	0.00847	26	3087	2.8	0.963	(likely)Benign	Criteria_oneSubmitter	unknown
Mixed conductive and sensorineural hearing loss	10:126459169:G:A	10	126459169	rs139123090	7.28E-05	30.142	7.598	1.00E-04	NA	NA	NA	 NA	missense_variant	C10orf90	0.00847	26	3087	2.8	0.963	(likely)Benign	Criteria_oneSubmitter	unknown
"Redundant prepuce, phimosis and paraphimosis"	10:73773302:A:G	10	73773302	rs200368257	3.22E-08	18.338	3.316	1.00E-04	NA	NA	NA	 NA	missense_variant	FUT11	0.00572	12	2089	5.50E+02	0.98			unknown
Type 1 diabetes with coma	11:2159830:T:G	11	2159830	rs3842753	1.09E-20	0.325	0.035	1.42E-18	0.5311	0.0604	1	0.23	missense_variant	INS	0.208	15884	60629	1.1	0.986	(likely)Benign	Criteria_oneSubmitter	both
"Type 1 diabetes, wide definition, subgroup 1"	11:2159830:T:G	11	2159830	rs3842753	5.71E-46	0.277	0.019	2.76E-42	0.4586	0.0337	1	0.39	missense_variant	INS	0.208	15884	60629	1.1	0.986	(likely)Benign	Criteria_oneSubmitter	both
"Type 1 diabetes, wide definition"	11:2159830:T:G	11	2159830	rs3842753	1.72E-36	0.205	0.016	2.42E-33	0.3356	0.0279	1	0.27	missense_variant	INS	0.208	15884	60629	1.1	0.986	(likely)Benign	Criteria_oneSubmitter	both
"Type 1 diabetes, strict definition, subgroup 1"	11:2159830:T:G	11	2159830	rs3842753	1.08E-29	0.333	0.029	7.96E-29	0.5712	0.0513	1	0.47	missense_variant	INS	0.208	15884	60629	1.1	0.986	(likely)Benign	Criteria_oneSubmitter	both
"Type 1 diabetes, strict definition"	11:2159830:T:G	11	2159830	rs3842753	1.99E-31	0.322	0.028	5.29E-31	0.5583	0.0482	1	0.45	missense_variant	INS	0.208	15884	60629	1.1	0.986	(likely)Benign	Criteria_oneSubmitter	both
"Type1 diabetes, definitions combined"	11:2159830:T:G	11	2159830	rs3842753	6.47E-35	0.309	0.025	1.52E-34	0.5361	0.0437	1	0.42	missense_variant	INS	0.208	15884	60629	1.1	0.986	(likely)Benign	Criteria_oneSubmitter	both
Proliferative diabetic retinopathy	11:2159830:T:G	11	2159830	rs3842753	3.64E-10	0.211	0.034	8.40E-09	0.3314	0.0575	1	0.25	missense_variant	INS	0.208	15884	60629	1.1	0.986	(likely)Benign	Criteria_oneSubmitter	both
Other diabetic retinopathy	11:2159830:T:G	11	2159830	rs3842753	6.25E-09	0.225	0.039	3.72E-08	0.3661	0.0665	1	0.4	missense_variant	INS	0.208	15884	60629	1.1	0.986	(likely)Benign	Criteria_oneSubmitter	both
Unspecified diabetes	11:2159830:T:G	11	2159830	rs3842753	1.92E-13	0.154	0.021	1.19E-11	0.241	0.0355	1	0.37	missense_variant	INS	0.208	15884	60629	1.1	0.986	(likely)Benign	Criteria_oneSubmitter	both
"Type 1 diabetes, strict (exclude DM2)"	11:2159830:T:G	11	2159830	rs3842753	1.49E-36	0.32	0.025	6.25E-36	0.5529	0.0442	1	0.43	missense_variant	INS	0.208	15884	60629	1.1	0.986	(likely)Benign	Criteria_oneSubmitter	both
Type 1 diabetes with ophthalmic complications	11:2159830:T:G	11	2159830	rs3842753	4.81E-38	0.32	0.025	1.73E-34	0.5251	0.0429	1	0.4	missense_variant	INS	0.208	15884	60629	1.1	0.986	(likely)Benign	Criteria_oneSubmitter	both
Type 1 diabetes without complications	11:2159830:T:G	11	2159830	rs3842753	1.58E-45	0.272	0.019	2.08E-44	0.4652	0.0333	1	0.39	missense_variant	INS	0.208	15884	60629	1.1	0.986	(likely)Benign	Criteria_oneSubmitter	both
Type 1 diabetes with other specified/multiple/unspecified complications	11:2159830:T:G	11	2159830	rs3842753	3.63E-37	0.287	0.023	1.73E-33	0.4691	0.0389	1	0.47	missense_variant	INS	0.208	15884	60629	1.1	0.986	(likely)Benign	Criteria_oneSubmitter	both
Type 1 diabetes with ketoacidosis	11:2159830:T:G	11	2159830	rs3842753	3.64E-24	0.354	0.035	2.43E-22	0.5916	0.0609	1	0.41	missense_variant	INS	0.208	15884	60629	1.1	0.986	(likely)Benign	Criteria_oneSubmitter	both
Type 1 diabetes	11:2159830:T:G	11	2159830	rs3842753	1.25E-41	0.236	0.017	2.53E-38	0.3889	0.03	1	0.42	missense_variant	INS	0.208	15884	60629	1.1	0.986	(likely)Benign	Criteria_oneSubmitter	both
Proliferative diabetic retinopathy	11:2159830:T:G	11	2159830	rs3842753	5.47E-13	0.099	0.014	1.19E-10	0.1492	0.0232	1	0.36	missense_variant	INS	0.208	15884	60629	1.1	0.986	(likely)Benign	Criteria_oneSubmitter	both
Unspecified diabetic retinopathy	11:2159830:T:G	11	2159830	rs3842753	7.80E-12	0.201	0.029	1.13E-09	0.3051	0.0501	1	0.46	missense_variant	INS	0.208	15884	60629	1.1	0.986	(likely)Benign	Criteria_oneSubmitter	both
Diabetic ketoacidosis	11:2159830:T:G	11	2159830	rs3842753	6.51E-30	0.219	0.019	1.25E-28	0.369	0.0332	1	0.44	missense_variant	INS	0.208	15884	60629	1.1	0.986	(likely)Benign	Criteria_oneSubmitter	both
Diabetic background retinopathy	11:2159830:T:G	11	2159830	rs3842753	2.49E-15	0.217	0.027	2.42E-12	0.3284	0.0469	1	0.5	missense_variant	INS	0.208	15884	60629	1.1	0.986	(likely)Benign	Criteria_oneSubmitter	both
Diabetic retinopathy	11:2159830:T:G	11	2159830	rs3842753	2.83E-21	0.2	0.021	5.55E-19	0.3219	0.0362	1	0.51	missense_variant	INS	0.208	15884	60629	1.1	0.986	(likely)Benign	Criteria_oneSubmitter	both
Other retinal disorders	11:2159830:T:G	11	2159830	rs3842753	1.29E-11	0.081	0.012	4.43E-10	0.125	0.02	1	0.48	missense_variant	INS	0.208	15884	60629	1.1	0.986	(likely)Benign	Criteria_oneSubmitter	both
Diabetic maculopathy	11:2159830:T:G	11	2159830	rs3842753	1.13E-12	0.209	0.029	8.66E-11	0.3252	0.0501	1	0.45	missense_variant	INS	0.208	15884	60629	1.1	0.986	(likely)Benign	Criteria_oneSubmitter	both
Diabetic maculopathy (more controls excluded)	11:2159830:T:G	11	2159830	rs3842753	2.02E-13	0.217	0.029	1.67E-11	0.3384	0.0503	1	0.45	missense_variant	INS	0.208	15884	60629	1.1	0.986	(likely)Benign	Criteria_oneSubmitter	both
Diabetic maculopathy	11:2159830:T:G	11	2159830	rs3842753	1.42E-12	0.207	0.029	1.04E-10	0.3227	0.05	1	0.44	missense_variant	INS	0.208	15884	60629	1.1	0.986	(likely)Benign	Criteria_oneSubmitter	both
Background diabetic retinopathy	11:2159830:T:G	11	2159830	rs3842753	1.49E-15	0.219	0.027	1.79E-12	0.3306	0.0469	1	0.5	missense_variant	INS	0.208	15884	60629	1.1	0.986	(likely)Benign	Criteria_oneSubmitter	both
Myeloproliferative diseases	11:108512949:A:G	11	108512949	rs10749920	5.93E-08	0.735	0.136	1.00E-04	NA	NA	NA	 NA	missense_variant	EXPH5	0.168	10444	51261	 NA	0.998			recessive
Myeloproliferative diseases (CML excluded)	11:108512949:A:G	11	108512949	rs10749920	7.32E-08	0.787	0.146	1.00E-04	NA	NA	NA	 NA	missense_variant	EXPH5	0.168	10444	51261	 NA	0.998			recessive
Essential (haemorrhagic) thrombocythaemia	11:108512949:A:G	11	108512949	rs10749920	1.32E-05	0.913	0.209	1.00E-04	NA	NA	NA	 NA	missense_variant	EXPH5	0.168	10444	51261	 NA	0.998			recessive
Polycythaemia vera	11:108512949:A:G	11	108512949	rs10749920	3.84E-05	0.816	0.198	1.00E-04	NA	NA	NA	 NA	missense_variant	EXPH5	0.168	10444	51261	 NA	0.998			recessive
Alzheimer's disease (Late onset) (more controls excluded)	11:2159830:T:G	11	2159830	rs3842753	5.48E-05	-0.107	0.027	8.28E-06	-0.1964	0.0441	NA	 NA	missense_variant	INS	0.208	15884	60629	1.1	0.986	(likely)Benign	Criteria_oneSubmitter	both
Severe non-proliferative background diabetic retinopathy	11:2159830:T:G	11	2159830	rs3842753	3.20E-06	0.271	0.058	9.35E-07	0.4938	0.1007	NA	 NA	missense_variant	INS	0.208	15884	60629	1.1	0.986	(likely)Benign	Criteria_oneSubmitter	both
Diabetic hypoglycemia	11:2159830:T:G	11	2159830	rs3842753	2.06E-07	0.105	0.02	2.64E-06	0.1605	0.0342	NA	 NA	missense_variant	INS	0.208	15884	60629	1.1	0.986	(likely)Benign	Criteria_oneSubmitter	both
Diabetic retinopathy	11:2159830:T:G	11	2159830	rs3842753	1.52E-08	0.059	0.01	4.39E-07	0.0886	0.0175	NA	 NA	missense_variant	INS	0.208	15884	60629	1.1	0.986	(likely)Benign	Criteria_oneSubmitter	both
Diabetic retinopathy (more controls excluded)	11:2159830:T:G	11	2159830	rs3842753	5.56E-08	0.06	0.011	1.15E-06	0.0899	0.0185	NA	 NA	missense_variant	INS	0.208	15884	60629	1.1	0.986	(likely)Benign	Criteria_oneSubmitter	both
"Diabetes, several complications"	11:2159830:T:G	11	2159830	rs3842753	8.94E-07	0.08	0.016	4.15E-05	0.1123	0.0274	NA	 NA	missense_variant	INS	0.208	15884	60629	1.1	0.986	(likely)Benign	Criteria_oneSubmitter	both
Type 1 diabetes with neurological complications	11:2159830:T:G	11	2159830	rs3842753	5.42E-08	0.275	0.051	1.19E-06	0.4191	0.0863	NA	 NA	missense_variant	INS	0.208	15884	60629	1.1	0.986	(likely)Benign	Criteria_oneSubmitter	both
Type 1 diabetes with renal complications	11:2159830:T:G	11	2159830	rs3842753	4.12E-09	0.23	0.039	2.60E-07	0.3436	0.0667	NA	 NA	missense_variant	INS	0.208	15884	60629	1.1	0.986	(likely)Benign	Criteria_oneSubmitter	both
Type 2 diabetes with ketoacidosis	11:2159830:T:G	11	2159830	rs3842753	7.24E-06	0.291	0.065	1.02E-05	0.4888	0.1108	NA	 NA	missense_variant	INS	0.208	15884	60629	1.1	0.986	(likely)Benign	Criteria_oneSubmitter	both
Type 2 diabetes with ophthalmic complications	11:2159830:T:G	11	2159830	rs3842753	9.53E-05	0.106	0.027	1.00E-04	NA	NA	NA	 NA	missense_variant	INS	0.208	15884	60629	1.1	0.986	(likely)Benign	Criteria_oneSubmitter	both
Other disorders of glucose regulation and pancreatic internal secretion	11:2159830:T:G	11	2159830	rs3842753	1.14E-05	0.148	0.034	4.33E-05	0.2338	0.0572	NA	 NA	missense_variant	INS	0.208	15884	60629	1.1	0.986	(likely)Benign	Criteria_oneSubmitter	both
"Hypoglycaemia, other or unspecified"	11:2159830:T:G	11	2159830	rs3842753	1.18E-05	0.169	0.039	2.74E-05	0.2761	0.0658	NA	 NA	missense_variant	INS	0.208	15884	60629	1.1	0.986	(likely)Benign	Criteria_oneSubmitter	both
Alzheimer disease	11:2159830:T:G	11	2159830	rs3842753	9.31E-05	-0.082	0.021	2.91E-05	-0.1457	0.0348	NA	 NA	missense_variant	INS	0.208	15884	60629	1.1	0.986	(likely)Benign	Criteria_oneSubmitter	both
Alzheimer disease (more controls excluded)	11:2159830:T:G	11	2159830	rs3842753	3.49E-05	-0.093	0.023	3.14E-05	-0.1563	0.0375	NA	 NA	missense_variant	INS	0.208	15884	60629	1.1	0.986	(likely)Benign	Criteria_oneSubmitter	both
Other degenerative diseases of the nervous system	11:2159830:T:G	11	2159830	rs3842753	5.91E-05	-0.076	0.019	2.21E-05	-0.1344	0.0317	NA	 NA	missense_variant	INS	0.208	15884	60629	1.1	0.986	(likely)Benign	Criteria_oneSubmitter	both
Disorders of choroid and retina	11:2159830:T:G	11	2159830	rs3842753	2.64E-08	0.056	0.01	2.95E-07	0.0871	0.017	NA	 NA	missense_variant	INS	0.208	15884	60629	1.1	0.986	(likely)Benign	Criteria_oneSubmitter	both
Severe diabetic background retinopathy	11:2159830:T:G	11	2159830	rs3842753	4.41E-06	0.268	0.058	1.26E-06	0.4882	0.1007	NA	 NA	missense_variant	INS	0.208	15884	60629	1.1	0.986	(likely)Benign	Criteria_oneSubmitter	both
"Other noninflammatory disorders of uterus, except cervix"	12:105211248:G:A	12	105211248	rs138491961	3.69E-08	5.539	1.006	1.00E-04	NA	NA	NA	 NA	pLoF	APPL2	0.00315	14	1145	 NA	0.996			unknown
Endometriosis	12:105211248:G:A	12	105211248	rs138491961	4.62E-06	2.953	0.645	1.00E-04	NA	NA	NA	 NA	pLoF	APPL2	0.00315	14	1145	 NA	0.996			unknown
Cardiac murmurs and other cardiac sounds	12:21334610:A:G	12	21334610	rs10841795	1.38E-08	1.031	0.182	1.00E-04	NA	NA	NA	 NA	missense_variant	SLCO1A2	0.106	4152	34663	 NA	1			unknown
Endometriosis of ovary	12:6856835:G:A	12	6856835	rs200723728	3.81E-08	8.472	1.54	1.00E-04	NA	NA	NA	 NA	missense_variant	USP5	0.00293	16	1061	 NA	0.988			unknown
Endometriosis	12:6856835:G:A	12	6856835	rs200723728	9.56E-07	4.225	0.862	1.00E-04	NA	NA	NA	 NA	missense_variant	USP5	0.00293	16	1061	 NA	0.988			unknown
"Other noninflammatory disorders of uterus, except cervix"	12:6856835:G:A	12	6856835	rs200723728	1.26E-06	4.842	0.999	1.00E-04	NA	NA	NA	 NA	missense_variant	USP5	0.00293	16	1061	 NA	0.988			unknown
Sensorineural hearing loss	13:20189481:A:G	13	20189481	rs35887622	1.56E-11	1.529	0.227	1.00E-04	NA	NA	NA	 NA	missense_variant	GJB2	0.0226	226	8062	 NA	0.965	(likely)Pathogenic	Criteria_multSubmitter	both
Conductive and sensorineural hearing loss	13:20189481:A:G	13	20189481	rs35887622	3.26E-11	1.431	0.216	1.00E-04	NA	NA	NA	 NA	missense_variant	GJB2	0.0226	226	8062	 NA	0.965	(likely)Pathogenic	Criteria_multSubmitter	both
Other disorders of ear	13:20189481:A:G	13	20189481	rs35887622	1.15E-08	1.064	0.186	1.00E-04	NA	NA	NA	 NA	missense_variant	GJB2	0.0226	226	8062	 NA	0.965	(likely)Pathogenic	Criteria_multSubmitter	both
Diseases of the ear and mastoid process	13:20189481:A:G	13	20189481	rs35887622	2.54E-05	0.55	0.131	1.00E-04	NA	NA	NA	 NA	missense_variant	GJB2	0.0226	226	8062	 NA	0.965	(likely)Pathogenic	Criteria_multSubmitter	both
Presence of other devices	13:20189481:A:G	13	20189481	rs35887622	9.25E-05	2.48	0.634	1.00E-04	NA	NA	NA	 NA	missense_variant	GJB2	0.0226	226	8062	 NA	0.965	(likely)Pathogenic	Criteria_multSubmitter	both
Sensorineural hearing loss	13:20189546:AC:A	13	20189546	rs398123814	2.86E-28	6.485	0.588	1.00E-04	NA	NA	NA	 NA	pLoF	GJB2	0.0116	52	4195	0.86	0.99	(likely)Pathogenic	Criteria_multSubmitter	both
Conductive and sensorineural hearing loss	13:20189546:AC:A	13	20189546	rs398123814	4.91E-27	6.042	0.561	1.00E-04	NA	NA	NA	 NA	pLoF	GJB2	0.0116	52	4195	0.86	0.99	(likely)Pathogenic	Criteria_multSubmitter	both
Other disorders of ear	13:20189546:AC:A	13	20189546	rs398123814	9.27E-26	4.744	0.452	9.29E-05	0.2149	0.055	NA	 NA	pLoF	GJB2	0.0116	52	4195	0.86	0.99	(likely)Pathogenic	Criteria_multSubmitter	both
Diseases of the ear and mastoid process	13:20189546:AC:A	13	20189546	rs398123814	9.67E-19	2.585	0.292	1.00E-04	NA	NA	NA	 NA	pLoF	GJB2	0.0116	52	4195	0.86	0.99	(likely)Pathogenic	Criteria_multSubmitter	both
Other hearing loss	13:20189546:AC:A	13	20189546	rs398123814	6.14E-15	22.667	2.906	1.00E-04	NA	NA	NA	 NA	pLoF	GJB2	0.0116	52	4195	0.86	0.99	(likely)Pathogenic	Criteria_multSubmitter	both
Presence of other devices	13:20189546:AC:A	13	20189546	rs398123814	2.22E-09	9.621	1.609	1.00E-04	NA	NA	NA	 NA	pLoF	GJB2	0.0116	52	4195	0.86	0.99	(likely)Pathogenic	Criteria_multSubmitter	both
Fitting and adjustment of other devices	13:20189546:AC:A	13	20189546	rs398123814	8.51E-08	5.34	0.997	1.00E-04	NA	NA	NA	 NA	pLoF	GJB2	0.0116	52	4195	0.86	0.99	(likely)Pathogenic	Criteria_multSubmitter	both
Other specified/unspecified hearing loss	13:20189546:AC:A	13	20189546	rs398123814	1.15E-07	60.856	11.481	1.00E-04	NA	NA	NA	 NA	pLoF	GJB2	0.0116	52	4195	0.86	0.99	(likely)Pathogenic	Criteria_multSubmitter	both
Persons encountering health services for specific procedures and health care	13:20189546:AC:A	13	20189546	rs398123814	3.88E-06	1.691	0.366	1.00E-04	NA	NA	NA	 NA	pLoF	GJB2	0.0116	52	4195	0.86	0.99	(likely)Pathogenic	Criteria_multSubmitter	both
Persons with potential health hazards related to family and personal history and certain conditions influencing health status	13:20189546:AC:A	13	20189546	rs398123814	3.29E-05	1.606	0.387	1.00E-04	NA	NA	NA	 NA	pLoF	GJB2	0.0116	52	4195	0.86	0.99	(likely)Pathogenic	Criteria_multSubmitter	both
Emphysema	14:94378610:C:T	14	94378610	rs28929474	2.16E-21	28	2.948	7.90E-11	1.7889	0.2751	1	0.9	missense_variant	SERPINA1	0.0198	154	7138	1.1	0.999	(likely)Pathogenic	Criteria_multSubmitter	recessive
Other metabolic disorders	14:94378610:C:T	14	94378610	rs28929474	6.08E-34	17.346	1.428	5.89E-21	1.6323	0.1738	1	0.96	missense_variant	SERPINA1	0.0198	154	7138	1.1	0.999	(likely)Pathogenic	Criteria_multSubmitter	recessive
Immunodeficiency with predominantly antibody defects	14:105769806:G:A	14	105769806	rs74093865	4.44E-08	0.497	0.091	7.46E-05	0.352	0.0889	NA	 NA	missense_variant	IGHG3	0.397	58156	87839	1.4	0.921			unknown
Immunodeficiencies	14:105769806:G:A	14	105769806	rs74093865	9.80E-07	0.315	0.064	1.00E-04	NA	NA	NA	 NA	missense_variant	IGHG3	0.397	58156	87839	1.4	0.921			unknown
Recurrent dislocation of patella	14:105769806:G:A	14	105769806	rs74093865	8.17E-05	0.225	0.057	1.00E-04	NA	NA	NA	 NA	missense_variant	IGHG3	0.397	58156	87839	1.4	0.921			unknown
Early onset COPD	14:94378610:C:T	14	94378610	rs28929474	1.67E-10	5.118	0.801	3.13E-07	0.5414	0.1058	NA	 NA	missense_variant	SERPINA1	0.0198	154	7138	1.1	0.999	(likely)Pathogenic	Criteria_multSubmitter	recessive
COPD (mode)	14:94378610:C:T	14	94378610	rs28929474	1.45E-08	3.353	0.592	1.46E-05	0.3719	0.0858	NA	 NA	missense_variant	SERPINA1	0.0198	154	7138	1.1	0.999	(likely)Pathogenic	Criteria_multSubmitter	recessive
COPD	14:94378610:C:T	14	94378610	rs28929474	8.37E-17	4.591	0.551	1.72E-07	0.4067	0.0778	NA	 NA	missense_variant	SERPINA1	0.0198	154	7138	1.1	0.999	(likely)Pathogenic	Criteria_multSubmitter	recessive
Chronic lower respiratory diseases	14:94378610:C:T	14	94378610	rs28929474	2.72E-10	1.271	0.201	2.73E-05	0.1568	0.0374	NA	 NA	missense_variant	SERPINA1	0.0198	154	7138	1.1	0.999	(likely)Pathogenic	Criteria_multSubmitter	recessive
Bronchiectasis	14:94378610:C:T	14	94378610	rs28929474	2.65E-15	16.198	2.049	1.41E-07	1.0594	0.2013	NA	 NA	missense_variant	SERPINA1	0.0198	154	7138	1.1	0.999	(likely)Pathogenic	Criteria_multSubmitter	recessive
Other chronic obstructive pulmonary disease	14:94378610:C:T	14	94378610	rs28929474	8.21E-12	3.887	0.569	8.84E-06	0.3516	0.0791	NA	 NA	missense_variant	SERPINA1	0.0198	154	7138	1.1	0.999	(likely)Pathogenic	Criteria_multSubmitter	recessive
Metabolic disorders	14:94378610:C:T	14	94378610	rs28929474	1.43E-11	1.72	0.255	1.00E-04	NA	NA	NA	 NA	missense_variant	SERPINA1	0.0198	154	7138	1.1	0.999	(likely)Pathogenic	Criteria_multSubmitter	recessive
"COPD, hospital admissions"	14:94378610:C:T	14	94378610	rs28929474	1.26E-10	3.404	0.529	2.33E-05	0.3311	0.0783	NA	 NA	missense_variant	SERPINA1	0.0198	154	7138	1.1	0.999	(likely)Pathogenic	Criteria_multSubmitter	recessive
"COPD, early/later onset"	14:94378610:C:T	14	94378610	rs28929474	1.38E-10	3.38	0.527	2.42E-05	0.3283	0.0778	NA	 NA	missense_variant	SERPINA1	0.0198	154	7138	1.1	0.999	(likely)Pathogenic	Criteria_multSubmitter	recessive
Asthma/COPD (KELA code 203)	14:94378610:C:T	14	94378610	rs28929474	3.46E-10	1.701	0.271	1.00E-04	NA	NA	NA	 NA	missense_variant	SERPINA1	0.0198	154	7138	1.1	0.999	(likely)Pathogenic	Criteria_multSubmitter	recessive
Asthma and opportunit respiratory infection	14:94378610:C:T	14	94378610	rs28929474	2.64E-09	16.823	2.826	8.33E-05	1.1047	0.2808	NA	 NA	missense_variant	SERPINA1	0.0198	154	7138	1.1	0.999	(likely)Pathogenic	Criteria_multSubmitter	recessive
COPD related to chronic (opportunist) infections	14:94378610:C:T	14	94378610	rs28929474	1.75E-08	47.651	8.457	4.89E-05	1.9085	0.47	NA	 NA	missense_variant	SERPINA1	0.0198	154	7138	1.1	0.999	(likely)Pathogenic	Criteria_multSubmitter	recessive
Lung transplantation	14:94378610:C:T	14	94378610	rs28929474	7.22E-07	5.446	1.099	1.00E-04	NA	NA	NA	 NA	missense_variant	SERPINA1	0.0198	154	7138	1.1	0.999	(likely)Pathogenic	Criteria_multSubmitter	recessive
Asthma	14:94378610:C:T	14	94378610	rs28929474	8.60E-07	1.219	0.248	1.00E-04	NA	NA	NA	 NA	missense_variant	SERPINA1	0.0198	154	7138	1.1	0.999	(likely)Pathogenic	Criteria_multSubmitter	recessive
Transplanted organ and tissue status	14:94378610:C:T	14	94378610	rs28929474	9.43E-07	5.2	1.061	1.00E-04	NA	NA	NA	 NA	missense_variant	SERPINA1	0.0198	154	7138	1.1	0.999	(likely)Pathogenic	Criteria_multSubmitter	recessive
Asthma (more controls excluded)	14:94378610:C:T	14	94378610	rs28929474	1.31E-06	1.179	0.244	1.00E-04	NA	NA	NA	 NA	missense_variant	SERPINA1	0.0198	154	7138	1.1	0.999	(likely)Pathogenic	Criteria_multSubmitter	recessive
COPD-related respiratory insufficiency	14:94378610:C:T	14	94378610	rs28929474	1.42E-06	2.097	0.435	1.00E-04	NA	NA	NA	 NA	missense_variant	SERPINA1	0.0198	154	7138	1.1	0.999	(likely)Pathogenic	Criteria_multSubmitter	recessive
All pneumoniae	14:94378610:C:T	14	94378610	rs28929474	1.81E-06	0.994	0.208	1.00E-04	NA	NA	NA	 NA	missense_variant	SERPINA1	0.0198	154	7138	1.1	0.999	(likely)Pathogenic	Criteria_multSubmitter	recessive
Pneumonias (Asthma/COPD co-morbidities)	14:94378610:C:T	14	94378610	rs28929474	2.12E-06	0.981	0.207	1.00E-04	NA	NA	NA	 NA	missense_variant	SERPINA1	0.0198	154	7138	1.1	0.999	(likely)Pathogenic	Criteria_multSubmitter	recessive
Asthma-related pneumonia or sepsis	14:94378610:C:T	14	94378610	rs28929474	2.25E-06	0.976	0.206	1.00E-04	NA	NA	NA	 NA	missense_variant	SERPINA1	0.0198	154	7138	1.1	0.999	(likely)Pathogenic	Criteria_multSubmitter	recessive
Influenza and pneumonia	14:94378610:C:T	14	94378610	rs28929474	2.36E-06	0.935	0.198	1.00E-04	NA	NA	NA	 NA	missense_variant	SERPINA1	0.0198	154	7138	1.1	0.999	(likely)Pathogenic	Criteria_multSubmitter	recessive
Respiratory insufficiency	14:94378610:C:T	14	94378610	rs28929474	3.70E-06	11.816	2.553	1.00E-04	NA	NA	NA	 NA	missense_variant	SERPINA1	0.0198	154	7138	1.1	0.999	(likely)Pathogenic	Criteria_multSubmitter	recessive
Asthma (only as main-diagnosis)	14:94378610:C:T	14	94378610	rs28929474	5.49E-06	1.218	0.268	1.00E-04	NA	NA	NA	 NA	missense_variant	SERPINA1	0.0198	154	7138	1.1	0.999	(likely)Pathogenic	Criteria_multSubmitter	recessive
Asthma (only as main-diagnosis) (more controls excluded)	14:94378610:C:T	14	94378610	rs28929474	8.04E-06	1.174	0.263	1.00E-04	NA	NA	NA	 NA	missense_variant	SERPINA1	0.0198	154	7138	1.1	0.999	(likely)Pathogenic	Criteria_multSubmitter	recessive
Asthma-related pneumonia	14:94378610:C:T	14	94378610	rs28929474	1.52E-05	0.827	0.191	1.00E-04	NA	NA	NA	 NA	missense_variant	SERPINA1	0.0198	154	7138	1.1	0.999	(likely)Pathogenic	Criteria_multSubmitter	recessive
COPD/asthma related pneumonia or pneumonia derived septichaemia	14:94378610:C:T	14	94378610	rs28929474	1.62E-05	0.822	0.191	1.00E-04	NA	NA	NA	 NA	missense_variant	SERPINA1	0.0198	154	7138	1.1	0.999	(likely)Pathogenic	Criteria_multSubmitter	recessive
COPD/asthma/ILD related pneumonia or pneumonia derived septichaemia	14:94378610:C:T	14	94378610	rs28929474	1.62E-05	0.822	0.191	1.00E-04	NA	NA	NA	 NA	missense_variant	SERPINA1	0.0198	154	7138	1.1	0.999	(likely)Pathogenic	Criteria_multSubmitter	recessive
Pneumonia (excl. viral and due to other infectious organisms not elsewhere classified)	14:94378610:C:T	14	94378610	rs28929474	1.68E-05	0.888	0.206	1.00E-04	NA	NA	NA	 NA	missense_variant	SERPINA1	0.0198	154	7138	1.1	0.999	(likely)Pathogenic	Criteria_multSubmitter	recessive
"Asthma, hospital admissions , main diagnosis only"	14:94378610:C:T	14	94378610	rs28929474	1.72E-05	1.113	0.259	1.00E-04	NA	NA	NA	 NA	missense_variant	SERPINA1	0.0198	154	7138	1.1	0.999	(likely)Pathogenic	Criteria_multSubmitter	recessive
Problems related to employment and unemployment	14:94378610:C:T	14	94378610	rs28929474	2.00E-05	17.818	4.178	1.00E-04	NA	NA	NA	 NA	missense_variant	SERPINA1	0.0198	154	7138	1.1	0.999	(likely)Pathogenic	Criteria_multSubmitter	recessive
"Pneumonia, organism unsepcified"	14:94378610:C:T	14	94378610	rs28929474	2.96E-05	0.963	0.23	1.00E-04	NA	NA	NA	 NA	missense_variant	SERPINA1	0.0198	154	7138	1.1	0.999	(likely)Pathogenic	Criteria_multSubmitter	recessive
ILD differential diagnosis	14:94378610:C:T	14	94378610	rs28929474	8.15E-05	0.469	0.119	1.00E-04	NA	NA	NA	 NA	missense_variant	SERPINA1	0.0198	154	7138	1.1	0.999	(likely)Pathogenic	Criteria_multSubmitter	recessive
Multiple delivery	14:94378610:C:T	14	94378610	rs28929474	9.93E-05	5.577	1.433	1.00E-04	NA	NA	NA	 NA	missense_variant	SERPINA1	0.0198	154	7138	1.1	0.999	(likely)Pathogenic	Criteria_multSubmitter	recessive
Postpartum haemorrhage	15:50465088:A:G	15	50465088	rs147742292	2.05E-08	17.553	3.13	1.00E-04	NA	NA	NA	 NA	missense_variant	USP8	0.0104	14	3791	 NA	0.994	(likely)Benign	Criteria_oneSubmitter	unknown
Demyelenating diseases of the central nervous system	15:82988716:T:C	15	82988716	rs115868366	3.94E-08	11.258	2.049	1.00E-04	NA	NA	NA	 NA	missense_variant	C15orf40	0.0127	82	4571	 NA	0.998			unknown
MS-disease / Multiple Sclerosis	15:82988716:T:C	15	82988716	rs115868366	4.32E-07	11.444	2.264	1.00E-04	NA	NA	NA	 NA	missense_variant	C15orf40	0.0127	82	4571	 NA	0.998			unknown
Other degenerative diseases of the nervous system	15:82988716:T:C	15	82988716	rs115868366	3.06E-06	3.596	0.771	1.00E-04	NA	NA	NA	 NA	missense_variant	C15orf40	0.0127	82	4571	 NA	0.998			unknown
Other demyelinating diseases of the central nervous system	15:82988716:T:C	15	82988716	rs115868366	2.38E-05	16.234	3.841	1.00E-04	NA	NA	NA	 NA	missense_variant	C15orf40	0.0127	82	4571	 NA	0.998			unknown
Demyelenating diseases of the central nervous system	15:82989048:G:T	15	82989048	rs61738562	3.94E-08	11.258	2.049	1.00E-04	NA	NA	NA	 NA	missense_variant	FAM103A1	0.0127	82	4571	 NA	0.998			unknown
MS-disease / Multiple Sclerosis	15:82989048:G:T	15	82989048	rs61738562	4.32E-07	11.444	2.264	1.00E-04	NA	NA	NA	 NA	missense_variant	FAM103A1	0.0127	82	4571	 NA	0.998			unknown
Other degenerative diseases of the nervous system	15:82989048:G:T	15	82989048	rs61738562	3.06E-06	3.596	0.771	1.00E-04	NA	NA	NA	 NA	missense_variant	FAM103A1	0.0127	82	4571	 NA	0.998			unknown
Other demyelinating diseases of the central nervous system	15:82989048:G:T	15	82989048	rs61738562	2.38E-05	16.234	3.841	1.00E-04	NA	NA	NA	 NA	missense_variant	FAM103A1	0.0127	82	4571	 NA	0.998			unknown
"Complications following infusion, transfusion and therapeutic injection"	16:21140592:G:T	16	21140592	rs72780891	7.94E-08	1.144	0.213	4.33E-05	0.5896	0.1442	NA	 NA	missense_variant	DNAH3	0.255	24028	69672	1.4	0.998			unknown
Hereditary retinal dystrophy	16:57901371:T:A	16	57901371	rs201162411	2.01E-10	124.317	19.545	5.82E-07	5.0517	1.0109	NA	 NA	missense_variant	CNGB1	0.00623	28	2262	8.2	0.99	Conflicting	Path_Criteria_oneSubmitter_confl	recessive
Other specified congenital malformation syndromes affecting multiple systems	17:59079879:T:C	17	59079879	rs186251998	2.99E-10	37.451	5.945	6.29E-05	3.9159	0.9785	NA	 NA	pLoF	TRIM37	0.00523	10	1911	2.50E+02	0.96			recessive
Other congenital malformations	17:59079879:T:C	17	59079879	rs186251998	1.04E-07	18.662	3.508	1.00E-04	NA	NA	NA	 NA	pLoF	TRIM37	0.00523	10	1911	2.50E+02	0.96			recessive
"Endocrine, nutritional and metabolic diseases"	17:59079879:T:C	17	59079879	rs186251998	3.16E-05	2.4	0.577	1.00E-04	NA	NA	NA	 NA	pLoF	TRIM37	0.00523	10	1911	2.50E+02	0.96			recessive
"Asthma, hospital admissions , main diagnosis only"	17:59079879:T:C	17	59079879	rs186251998	8.36E-05	3.715	0.944	1.00E-04	NA	NA	NA	 NA	pLoF	TRIM37	0.00523	10	1911	2.50E+02	0.96			recessive
Statin medication	19:48703417:G:A	19	48703417	rs601338	4.61E-07	0.05	0.01	5.85E-08	0.0544	0.01	1	0.019	pLoF	FUT2	0.374	51810	85749	0.77	0.997	association	no_Criteria	recessive
"Disorders of gallbladder, biliary tract and pancreas"	19:48703417:G:A	19	48703417	rs601338	5.44E-06	0.055	0.012	1.00E-04	NA	NA	-1	1.10E-12	pLoF	FUT2	0.374	51810	85749	0.77	0.997	association	no_Criteria	recessive
"Cholelithiasis, broad definition with cholecystitis"	19:48703417:G:A	19	48703417	rs601338	1.16E-05	0.058	0.013	1.00E-04	NA	NA	-1	4.90E-15	pLoF	FUT2	0.374	51810	85749	0.77	0.997	association	no_Criteria	recessive
Cholelithiasis	19:48703417:G:A	19	48703417	rs601338	7.34E-06	0.061	0.014	1.00E-04	NA	NA	-1	1.10E-06	pLoF	FUT2	0.374	51810	85749	0.77	0.997	association	no_Criteria	recessive
"Dependence on enabling machines and devices, not elsewhere classified"	19:35851608:CAG:C	19	35851608	rs386833873	1.68E-08	12.061	2.138	2.13E-07	4.3321	0.8351	-1	0.049	pLoF	NPHS1	0.00904	26	3295	4.70E+02	0.967	(likely)Pathogenic	Criteria_multSubmitter	recessive
"Dependence on enabling machines and devices, not elsewhere classified"	19:36103951:G:A	19	36103951	rs17851503	2.33E-07	5.845	1.13	1.22E-05	1.5331	0.3505	-1	0.001	missense_variant	WDR62	0.0472	838	16503	0.9	0.993	VUS	Criteria_multSubmitter	recessive
Transplanted organ and tissue status	19:35851608:CAG:C	19	35851608	rs386833873	6.65E-19	29.194	3.287	3.10E-09	1.6437	0.2774	1	0.96	pLoF	NPHS1	0.00904	26	3295	4.70E+02	0.967	(likely)Pathogenic	Criteria_multSubmitter	recessive
Transplanted organ and tissue status	19:36103951:G:A	19	36103951	rs17851503	1.96E-10	3.249	0.511	1.92E-05	0.4637	0.1085	-1	0.00021	missense_variant	WDR62	0.0472	838	16503	0.9	0.993	VUS	Criteria_multSubmitter	recessive
Nephrotic syndrome	19:35851608:CAG:C	19	35851608	rs386833873	6.21E-22	33.507	3.481	1.29E-14	4.042	0.5245	1	0.98	pLoF	NPHS1	0.00904	26	3295	4.70E+02	0.967	(likely)Pathogenic	Criteria_multSubmitter	recessive
Nephrotic syndrome	19:36103951:G:A	19	36103951	rs17851503	4.90E-13	6.801	0.941	9.57E-08	1.0214	0.1915	-1	1.90E-07	missense_variant	WDR62	0.0472	838	16503	0.9	0.993	VUS	Criteria_multSubmitter	recessive
Dialysis	19:35851608:CAG:C	19	35851608	rs386833873	1.09E-15	12.552	1.566	3.66E-12	2.9077	0.4184	1	0.83	pLoF	NPHS1	0.00904	26	3295	4.70E+02	0.967	(likely)Pathogenic	Criteria_multSubmitter	recessive
Dialysis	19:36103951:G:A	19	36103951	rs17851503	1.10E-10	4.184	0.648	3.17E-08	0.9298	0.1681	-1	0.00012	missense_variant	WDR62	0.0472	838	16503	0.9	0.993	VUS	Criteria_multSubmitter	recessive
Lung transplantation	19:35851608:CAG:C	19	35851608	rs386833873	7.28E-19	29.411	3.316	4.52E-09	1.612	0.2749	1	0.95	pLoF	NPHS1	0.00904	26	3295	4.70E+02	0.967	(likely)Pathogenic	Criteria_multSubmitter	recessive
Lung transplantation	19:36103951:G:A	19	36103951	rs17851503	3.66E-10	3.106	0.496	2.06E-05	0.461	0.1083	-1	0.00028	missense_variant	WDR62	0.0472	838	16503	0.9	0.993	VUS	Criteria_multSubmitter	recessive
COPD/asthma related pneumonia or pneumonia derived septichaemia	19:35851608:CAG:C	19	35851608	rs386833873	2.53E-05	2.739	0.65	1.00E-04	NA	NA	NA	 NA	pLoF	NPHS1	0.00904	26	3295	4.70E+02	0.967	(likely)Pathogenic	Criteria_multSubmitter	recessive
Cardiovascular diseases (excluding rheumatic etc)	19:35851608:CAG:C	19	35851608	rs386833873	2.36E-13	4.95	0.676	1.00E-04	NA	NA	NA	 NA	pLoF	NPHS1	0.00904	26	3295	4.70E+02	0.967	(likely)Pathogenic	Criteria_multSubmitter	recessive
Hypertensive diseases (excluding secondary)	19:35851608:CAG:C	19	35851608	rs386833873	1.91E-20	28.798	3.107	1.00E-04	NA	NA	NA	 NA	pLoF	NPHS1	0.00904	26	3295	4.70E+02	0.967	(likely)Pathogenic	Criteria_multSubmitter	recessive
Cardiovascular diseases	19:35851608:CAG:C	19	35851608	rs386833873	3.42E-12	4.083	0.587	1.00E-04	NA	NA	NA	 NA	pLoF	NPHS1	0.00904	26	3295	4.70E+02	0.967	(likely)Pathogenic	Criteria_multSubmitter	recessive
COPD/asthma/ILD related pneumonia or pneumonia derived septichaemia	19:35851608:CAG:C	19	35851608	rs386833873	2.53E-05	2.739	0.65	1.00E-04	NA	NA	NA	 NA	pLoF	NPHS1	0.00904	26	3295	4.70E+02	0.967	(likely)Pathogenic	Criteria_multSubmitter	recessive
Chronic kidney disease	19:35851608:CAG:C	19	35851608	rs386833873	2.88E-21	42.335	4.472	1.00E-04	NA	NA	NA	 NA	pLoF	NPHS1	0.00904	26	3295	4.70E+02	0.967	(likely)Pathogenic	Criteria_multSubmitter	recessive
Renal failure	19:35851608:CAG:C	19	35851608	rs386833873	8.53E-21	37.422	4.001	1.00E-04	NA	NA	NA	 NA	pLoF	NPHS1	0.00904	26	3295	4.70E+02	0.967	(likely)Pathogenic	Criteria_multSubmitter	recessive
Glomerulonephritis	19:35851608:CAG:C	19	35851608	rs386833873	1.31E-19	31.604	3.489	1.00E-04	NA	NA	NA	 NA	pLoF	NPHS1	0.00904	26	3295	4.70E+02	0.967	(likely)Pathogenic	Criteria_multSubmitter	recessive
Glomerular diseases	19:35851608:CAG:C	19	35851608	rs386833873	3.49E-18	17.264	1.986	1.00E-04	NA	NA	NA	 NA	pLoF	NPHS1	0.00904	26	3295	4.70E+02	0.967	(likely)Pathogenic	Criteria_multSubmitter	recessive
COPD-related respiratory insufficiency	19:35851608:CAG:C	19	35851608	rs386833873	3.21E-17	20.396	2.417	1.00E-04	NA	NA	NA	 NA	pLoF	NPHS1	0.00904	26	3295	4.70E+02	0.967	(likely)Pathogenic	Criteria_multSubmitter	recessive
Diabetic nephropathy	19:35851608:CAG:C	19	35851608	rs386833873	2.64E-16	14.071	1.718	1.54E-05	0.697	0.1613	NA	 NA	pLoF	NPHS1	0.00904	26	3295	4.70E+02	0.967	(likely)Pathogenic	Criteria_multSubmitter	recessive
Diabetic nephropathy (more controls excluded)	19:35851608:CAG:C	19	35851608	rs386833873	4.92E-16	12.833	1.582	2.95E-05	0.6671	0.1597	NA	 NA	pLoF	NPHS1	0.00904	26	3295	4.70E+02	0.967	(likely)Pathogenic	Criteria_multSubmitter	recessive
Persons with potential health hazards related to family and personal history and certain conditions influencing health status	19:35851608:CAG:C	19	35851608	rs386833873	6.35E-16	12.865	1.592	1.00E-04	NA	NA	NA	 NA	pLoF	NPHS1	0.00904	26	3295	4.70E+02	0.967	(likely)Pathogenic	Criteria_multSubmitter	recessive
Diabetes-related co-morbidities/complications (more controls excluded)	19:35851608:CAG:C	19	35851608	rs386833873	4.45E-15	7.169	0.914	1.00E-04	NA	NA	NA	 NA	pLoF	NPHS1	0.00904	26	3295	4.70E+02	0.967	(likely)Pathogenic	Criteria_multSubmitter	recessive
Hypertension	19:35851608:CAG:C	19	35851608	rs386833873	6.53E-15	9.282	1.191	1.00E-04	NA	NA	NA	 NA	pLoF	NPHS1	0.00904	26	3295	4.70E+02	0.967	(likely)Pathogenic	Criteria_multSubmitter	recessive
Hypertensive diseases	19:35851608:CAG:C	19	35851608	rs386833873	8.49E-15	9.199	1.185	1.00E-04	NA	NA	NA	 NA	pLoF	NPHS1	0.00904	26	3295	4.70E+02	0.967	(likely)Pathogenic	Criteria_multSubmitter	recessive
Care involving dialysis	19:35851608:CAG:C	19	35851608	rs386833873	5.67E-13	26.31	3.65	1.60E-06	1.4676	0.3059	NA	 NA	pLoF	NPHS1	0.00904	26	3295	4.70E+02	0.967	(likely)Pathogenic	Criteria_multSubmitter	recessive
Genitourinary diseases	19:35851608:CAG:C	19	35851608	rs386833873	1.90E-10	2.612	0.41	1.00E-04	NA	NA	NA	 NA	pLoF	NPHS1	0.00904	26	3295	4.70E+02	0.967	(likely)Pathogenic	Criteria_multSubmitter	recessive
Other heart diseases	19:35851608:CAG:C	19	35851608	rs386833873	3.52E-10	7.857	1.252	1.00E-04	NA	NA	NA	 NA	pLoF	NPHS1	0.00904	26	3295	4.70E+02	0.967	(likely)Pathogenic	Criteria_multSubmitter	recessive
Renal tubulo-intestitial diseases	19:35851608:CAG:C	19	35851608	rs386833873	8.71E-10	7.3	1.191	1.00E-04	NA	NA	NA	 NA	pLoF	NPHS1	0.00904	26	3295	4.70E+02	0.967	(likely)Pathogenic	Criteria_multSubmitter	recessive
Gastrointestinal diseases	19:35851608:CAG:C	19	35851608	rs386833873	1.05E-08	1.973	0.345	1.00E-04	NA	NA	NA	 NA	pLoF	NPHS1	0.00904	26	3295	4.70E+02	0.967	(likely)Pathogenic	Criteria_multSubmitter	recessive
Medical observation and evaluation for suspected diseases and conditions	19:35851608:CAG:C	19	35851608	rs386833873	1.06E-08	2.553	0.446	1.00E-04	NA	NA	NA	 NA	pLoF	NPHS1	0.00904	26	3295	4.70E+02	0.967	(likely)Pathogenic	Criteria_multSubmitter	recessive
Acute tubulo-interstitial nephritis	19:35851608:CAG:C	19	35851608	rs386833873	1.34E-08	10.894	1.917	1.00E-04	NA	NA	NA	 NA	pLoF	NPHS1	0.00904	26	3295	4.70E+02	0.967	(likely)Pathogenic	Criteria_multSubmitter	recessive
Persons encountering health services for specific procedures and health care	19:35851608:CAG:C	19	35851608	rs386833873	1.39E-08	4.981	0.878	1.00E-04	NA	NA	NA	 NA	pLoF	NPHS1	0.00904	26	3295	4.70E+02	0.967	(likely)Pathogenic	Criteria_multSubmitter	recessive
Secondary hypertension	19:35851608:CAG:C	19	35851608	rs386833873	2.08E-08	30.649	5.468	1.00E-04	NA	NA	NA	 NA	pLoF	NPHS1	0.00904	26	3295	4.70E+02	0.967	(likely)Pathogenic	Criteria_multSubmitter	recessive
Viral infections characterized by skin and mucous membrane lesions	19:35851608:CAG:C	19	35851608	rs386833873	4.21E-08	9.762	1.781	1.00E-04	NA	NA	NA	 NA	pLoF	NPHS1	0.00904	26	3295	4.70E+02	0.967	(likely)Pathogenic	Criteria_multSubmitter	recessive
All-cause Heart Failure	19:35851608:CAG:C	19	35851608	rs386833873	1.17E-07	9.02	1.702	1.00E-04	NA	NA	NA	 NA	pLoF	NPHS1	0.00904	26	3295	4.70E+02	0.967	(likely)Pathogenic	Criteria_multSubmitter	recessive
"Heart failure, not strict"	19:35851608:CAG:C	19	35851608	rs386833873	1.45E-07	8.865	1.686	1.00E-04	NA	NA	NA	 NA	pLoF	NPHS1	0.00904	26	3295	4.70E+02	0.967	(likely)Pathogenic	Criteria_multSubmitter	recessive
Hernia	19:35851608:CAG:C	19	35851608	rs386833873	1.95E-07	5.47	1.051	1.00E-04	NA	NA	NA	 NA	pLoF	NPHS1	0.00904	26	3295	4.70E+02	0.967	(likely)Pathogenic	Criteria_multSubmitter	recessive
Other special examinations and investigations of persons without complaint or reported diagnosis	19:35851608:CAG:C	19	35851608	rs386833873	2.27E-07	1.976	0.382	1.00E-04	NA	NA	NA	 NA	pLoF	NPHS1	0.00904	26	3295	4.70E+02	0.967	(likely)Pathogenic	Criteria_multSubmitter	recessive
Any gastric operation	19:35851608:CAG:C	19	35851608	rs386833873	4.11E-07	2.069	0.409	1.00E-04	NA	NA	NA	 NA	pLoF	NPHS1	0.00904	26	3295	4.70E+02	0.967	(likely)Pathogenic	Criteria_multSubmitter	recessive
Non-ischemic cardiomyopathy	19:35851608:CAG:C	19	35851608	rs386833873	6.41E-07	11.116	2.233	1.00E-04	NA	NA	NA	 NA	pLoF	NPHS1	0.00904	26	3295	4.70E+02	0.967	(likely)Pathogenic	Criteria_multSubmitter	recessive
"Hernia of abodminal wall, postoperative"	19:35851608:CAG:C	19	35851608	rs386833873	1.04E-06	20.335	4.164	1.00E-04	NA	NA	NA	 NA	pLoF	NPHS1	0.00904	26	3295	4.70E+02	0.967	(likely)Pathogenic	Criteria_multSubmitter	recessive
Other heart diseases	19:35851608:CAG:C	19	35851608	rs386833873	1.21E-06	3.348	0.69	1.00E-04	NA	NA	NA	 NA	pLoF	NPHS1	0.00904	26	3295	4.70E+02	0.967	(likely)Pathogenic	Criteria_multSubmitter	recessive
Intestinal infectious diseases	19:35851608:CAG:C	19	35851608	rs386833873	3.43E-06	2.147	0.462	1.00E-04	NA	NA	NA	 NA	pLoF	NPHS1	0.00904	26	3295	4.70E+02	0.967	(likely)Pathogenic	Criteria_multSubmitter	recessive
Influenza and pneumonia	19:35851608:CAG:C	19	35851608	rs386833873	4.12E-06	3.064	0.665	1.00E-04	NA	NA	NA	 NA	pLoF	NPHS1	0.00904	26	3295	4.70E+02	0.967	(likely)Pathogenic	Criteria_multSubmitter	recessive
Cough	19:35851608:CAG:C	19	35851608	rs386833873	4.49E-06	6.392	1.393	1.00E-04	NA	NA	NA	 NA	pLoF	NPHS1	0.00904	26	3295	4.70E+02	0.967	(likely)Pathogenic	Criteria_multSubmitter	recessive
Medication related adverse effects (Asthma/COPD)	19:35851608:CAG:C	19	35851608	rs386833873	5.77E-06	5.149	1.135	1.00E-04	NA	NA	NA	 NA	pLoF	NPHS1	0.00904	26	3295	4.70E+02	0.967	(likely)Pathogenic	Criteria_multSubmitter	recessive
Other bacterial diseases	19:35851608:CAG:C	19	35851608	rs386833873	5.94E-06	5.075	1.121	1.00E-04	NA	NA	NA	 NA	pLoF	NPHS1	0.00904	26	3295	4.70E+02	0.967	(likely)Pathogenic	Criteria_multSubmitter	recessive
Other disorders of ear	19:35851608:CAG:C	19	35851608	rs386833873	8.82E-06	6.764	1.522	1.00E-04	NA	NA	NA	 NA	pLoF	NPHS1	0.00904	26	3295	4.70E+02	0.967	(likely)Pathogenic	Criteria_multSubmitter	recessive
Cystitis	19:35851608:CAG:C	19	35851608	rs386833873	9.81E-06	8.234	1.862	1.00E-04	NA	NA	NA	 NA	pLoF	NPHS1	0.00904	26	3295	4.70E+02	0.967	(likely)Pathogenic	Criteria_multSubmitter	recessive
Examination and observation for other reasons	19:35851608:CAG:C	19	35851608	rs386833873	1.06E-05	4.846	1.1	1.00E-04	NA	NA	NA	 NA	pLoF	NPHS1	0.00904	26	3295	4.70E+02	0.967	(likely)Pathogenic	Criteria_multSubmitter	recessive
General symptoms and signs	19:35851608:CAG:C	19	35851608	rs386833873	1.10E-05	1.853	0.421	1.00E-04	NA	NA	NA	 NA	pLoF	NPHS1	0.00904	26	3295	4.70E+02	0.967	(likely)Pathogenic	Criteria_multSubmitter	recessive
General examination and investigation of persons without complaint and reported diagnosis	19:35851608:CAG:C	19	35851608	rs386833873	1.28E-05	3.15	0.722	1.00E-04	NA	NA	NA	 NA	pLoF	NPHS1	0.00904	26	3295	4.70E+02	0.967	(likely)Pathogenic	Criteria_multSubmitter	recessive
Disorders of refraction and accommodation	19:35851608:CAG:C	19	35851608	rs386833873	1.30E-05	5.284	1.212	1.00E-04	NA	NA	NA	 NA	pLoF	NPHS1	0.00904	26	3295	4.70E+02	0.967	(likely)Pathogenic	Criteria_multSubmitter	recessive
Persons encountering health services for examination and investigation	19:35851608:CAG:C	19	35851608	rs386833873	1.58E-05	1.146	0.265	1.00E-04	NA	NA	NA	 NA	pLoF	NPHS1	0.00904	26	3295	4.70E+02	0.967	(likely)Pathogenic	Criteria_multSubmitter	recessive
Asthma-related pneumonia or sepsis	19:35851608:CAG:C	19	35851608	rs386833873	2.24E-05	3.047	0.719	1.00E-04	NA	NA	NA	 NA	pLoF	NPHS1	0.00904	26	3295	4.70E+02	0.967	(likely)Pathogenic	Criteria_multSubmitter	recessive
Other disorders of urethra and urinary system	19:35851608:CAG:C	19	35851608	rs386833873	3.12E-05	6.12	1.47	1.00E-04	NA	NA	NA	 NA	pLoF	NPHS1	0.00904	26	3295	4.70E+02	0.967	(likely)Pathogenic	Criteria_multSubmitter	recessive
Valvular heart disease including rheumatic fever	19:35851608:CAG:C	19	35851608	rs386833873	4.10E-05	3.153	0.769	1.00E-04	NA	NA	NA	 NA	pLoF	NPHS1	0.00904	26	3295	4.70E+02	0.967	(likely)Pathogenic	Criteria_multSubmitter	recessive
Valvular operations	19:35851608:CAG:C	19	35851608	rs386833873	4.15E-05	3.138	0.765	1.00E-04	NA	NA	NA	 NA	pLoF	NPHS1	0.00904	26	3295	4.70E+02	0.967	(likely)Pathogenic	Criteria_multSubmitter	recessive
"Pneumonia, organism unsepcified"	19:35851608:CAG:C	19	35851608	rs386833873	4.17E-05	3.541	0.864	1.00E-04	NA	NA	NA	 NA	pLoF	NPHS1	0.00904	26	3295	4.70E+02	0.967	(likely)Pathogenic	Criteria_multSubmitter	recessive
Other diseases of urinary system	19:35851608:CAG:C	19	35851608	rs386833873	5.54E-05	4.053	1.005	1.00E-04	NA	NA	NA	 NA	pLoF	NPHS1	0.00904	26	3295	4.70E+02	0.967	(likely)Pathogenic	Criteria_multSubmitter	recessive
Conductive and sensorineural hearing loss	19:35851608:CAG:C	19	35851608	rs386833873	5.63E-05	7.171	1.781	1.00E-04	NA	NA	NA	 NA	pLoF	NPHS1	0.00904	26	3295	4.70E+02	0.967	(likely)Pathogenic	Criteria_multSubmitter	recessive
All influenza (not pneumonia)	19:35851608:CAG:C	19	35851608	rs386833873	5.69E-05	11.202	2.783	1.00E-04	NA	NA	NA	 NA	pLoF	NPHS1	0.00904	26	3295	4.70E+02	0.967	(likely)Pathogenic	Criteria_multSubmitter	recessive
Other cataract	19:35851608:CAG:C	19	35851608	rs386833873	6.43E-05	11.695	2.926	1.00E-04	NA	NA	NA	 NA	pLoF	NPHS1	0.00904	26	3295	4.70E+02	0.967	(likely)Pathogenic	Criteria_multSubmitter	recessive
Other nutritional anaemias	19:35851608:CAG:C	19	35851608	rs386833873	6.75E-05	785.143	197.024	1.00E-04	NA	NA	NA	 NA	pLoF	NPHS1	0.00904	26	3295	4.70E+02	0.967	(likely)Pathogenic	Criteria_multSubmitter	recessive
Glomerular disorders in diseases classified elsewhere	19:35851608:CAG:C	19	35851608	rs386833873	7.24E-05	26.962	6.794	1.00E-04	NA	NA	NA	 NA	pLoF	NPHS1	0.00904	26	3295	4.70E+02	0.967	(likely)Pathogenic	Criteria_multSubmitter	recessive
All influenza	19:35851608:CAG:C	19	35851608	rs386833873	7.46E-05	10.326	2.607	1.00E-04	NA	NA	NA	 NA	pLoF	NPHS1	0.00904	26	3295	4.70E+02	0.967	(likely)Pathogenic	Criteria_multSubmitter	recessive
Other CVD (FINNGEN)	19:35851608:CAG:C	19	35851608	rs386833873	8.90E-05	57.685	14.72	1.00E-04	NA	NA	NA	 NA	pLoF	NPHS1	0.00904	26	3295	4.70E+02	0.967	(likely)Pathogenic	Criteria_multSubmitter	recessive
Hyperosmolality and hypernatraemia	19:35851608:CAG:C	19	35851608	rs386833873	9.24E-05	496.815	127.07	1.00E-04	NA	NA	NA	 NA	pLoF	NPHS1	0.00904	26	3295	4.70E+02	0.967	(likely)Pathogenic	Criteria_multSubmitter	recessive
Other specified/unspecified bacterial intestinal infections	19:35851608:CAG:C	19	35851608	rs386833873	9.36E-05	29.404	7.527	1.00E-04	NA	NA	NA	 NA	pLoF	NPHS1	0.00904	26	3295	4.70E+02	0.967	(likely)Pathogenic	Criteria_multSubmitter	recessive
Glomerular diseases	19:36103951:G:A	19	36103951	rs17851503	1.04E-07	1.243	0.234	1.00E-04	NA	NA	NA	 NA	missense_variant	WDR62	0.0472	838	16503	0.9	0.993	VUS	Criteria_multSubmitter	recessive
Care involving dialysis	19:36103951:G:A	19	36103951	rs17851503	1.92E-07	2.772	0.532	5.09E-06	0.5673	0.1244	NA	 NA	missense_variant	WDR62	0.0472	838	16503	0.9	0.993	VUS	Criteria_multSubmitter	recessive
Diabetic nephropathy	19:36103951:G:A	19	36103951	rs17851503	8.69E-07	1.29	0.262	1.00E-04	NA	NA	NA	 NA	missense_variant	WDR62	0.0472	838	16503	0.9	0.993	VUS	Criteria_multSubmitter	recessive
Diabetic nephropathy (more controls excluded)	19:36103951:G:A	19	36103951	rs17851503	1.50E-06	1.221	0.254	1.00E-04	NA	NA	NA	 NA	missense_variant	WDR62	0.0472	838	16503	0.9	0.993	VUS	Criteria_multSubmitter	recessive
Glomerulonephritis	19:36103951:G:A	19	36103951	rs17851503	7.62E-06	1.008	0.225	1.00E-04	NA	NA	NA	 NA	missense_variant	WDR62	0.0472	838	16503	0.9	0.993	VUS	Criteria_multSubmitter	recessive
Chronic kidney disease	19:36103951:G:A	19	36103951	rs17851503	2.08E-05	1.051	0.247	1.00E-04	NA	NA	NA	 NA	missense_variant	WDR62	0.0472	838	16503	0.9	0.993	VUS	Criteria_multSubmitter	recessive
Dialysis	19:38182658:C:G	19	38182658	rs3745945	2.59E-08	2.232	0.401	3.29E-05	0.5405	0.1302	NA	 NA	missense_variant	SIPA1L3	0.0728	2062	24672	0.96	0.992	(likely)Benign	Criteria_oneSubmitter	recessive
Care involving dialysis	19:38182658:C:G	19	38182658	rs3745945	1.33E-07	1.61	0.305	5.01E-06	0.4578	0.1003	NA	 NA	missense_variant	SIPA1L3	0.0728	2062	24672	0.96	0.992	(likely)Benign	Criteria_oneSubmitter	recessive
Nephrotic syndrome	19:38182658:C:G	19	38182658	rs3745945	1.40E-07	2.595	0.493	2.01E-05	0.6312	0.148	NA	 NA	missense_variant	SIPA1L3	0.0728	2062	24672	0.96	0.992	(likely)Benign	Criteria_oneSubmitter	recessive
Lung transplantation	19:38182658:C:G	19	38182658	rs3745945	2.25E-07	1.374	0.265	2.08E-05	0.3729	0.0876	NA	 NA	missense_variant	SIPA1L3	0.0728	2062	24672	0.96	0.992	(likely)Benign	Criteria_oneSubmitter	recessive
Transplanted organ and tissue status	19:38182658:C:G	19	38182658	rs3745945	2.31E-07	1.369	0.265	2.15E-05	0.3724	0.0876	NA	 NA	missense_variant	SIPA1L3	0.0728	2062	24672	0.96	0.992	(likely)Benign	Criteria_oneSubmitter	recessive
"Dependence on enabling machines and devices, not elsewhere classified"	19:38182658:C:G	19	38182658	rs3745945	2.42E-06	3.573	0.758	1.00E-04	NA	NA	NA	 NA	missense_variant	SIPA1L3	0.0728	2062	24672	0.96	0.992	(likely)Benign	Criteria_oneSubmitter	recessive
Glomerular diseases	19:38182658:C:G	19	38182658	rs3745945	4.34E-05	0.533	0.13	1.00E-04	NA	NA	NA	 NA	missense_variant	SIPA1L3	0.0728	2062	24672	0.96	0.992	(likely)Benign	Criteria_oneSubmitter	recessive
Diabetic nephropathy	19:38182658:C:G	19	38182658	rs3745945	9.92E-05	0.596	0.153	1.00E-04	NA	NA	NA	 NA	missense_variant	SIPA1L3	0.0728	2062	24672	0.96	0.992	(likely)Benign	Criteria_oneSubmitter	recessive
Intestinal infectious diseases	19:48703417:G:A	19	48703417	rs601338	4.01E-09	-0.069	0.012	1.00E-04	NA	NA	NA	 NA	pLoF	FUT2	0.374	51810	85749	0.77	0.997	association	no_Criteria	recessive
Duodenal ulcer	19:48703417:G:A	19	48703417	rs601338	2.12E-05	0.171	0.04	1.00E-04	NA	NA	NA	 NA	pLoF	FUT2	0.374	51810	85749	0.77	0.997	association	no_Criteria	recessive
"Type 1 diabetes, strict definition"	19:48703417:G:A	19	48703417	rs601338	2.21E-08	0.205	0.037	6.35E-07	0.184	0.0369	NA	 NA	pLoF	FUT2	0.374	51810	85749	0.77	0.997	association	no_Criteria	recessive
"Type 1 diabetes, strict definition, subgroup 1"	19:48703417:G:A	19	48703417	rs601338	6.97E-08	0.21	0.039	1.91E-06	0.1871	0.0393	NA	 NA	pLoF	FUT2	0.374	51810	85749	0.77	0.997	association	no_Criteria	recessive
"Type1 diabetes, definitions combined"	19:48703417:G:A	19	48703417	rs601338	1.24E-07	0.176	0.033	3.27E-07	0.172	0.0337	NA	 NA	pLoF	FUT2	0.374	51810	85749	0.77	0.997	association	no_Criteria	recessive
"Type 1 diabetes, strict (exclude DM2)"	19:48703417:G:A	19	48703417	rs601338	1.69E-07	0.175	0.034	1.00E-06	0.1661	0.034	NA	 NA	pLoF	FUT2	0.374	51810	85749	0.77	0.997	association	no_Criteria	recessive
Type 1 diabetes without complications	19:48703417:G:A	19	48703417	rs601338	2.51E-06	0.119	0.025	1.00E-04	NA	NA	NA	 NA	pLoF	FUT2	0.374	51810	85749	0.77	0.997	association	no_Criteria	recessive
Type 1 diabetes	19:48703417:G:A	19	48703417	rs601338	2.37E-05	0.097	0.023	1.00E-04	NA	NA	NA	 NA	pLoF	FUT2	0.374	51810	85749	0.77	0.997	association	no_Criteria	recessive
"Type 1 diabetes, wide definition, subgroup 1"	19:48703417:G:A	19	48703417	rs601338	3.53E-05	0.106	0.026	1.00E-04	NA	NA	NA	 NA	pLoF	FUT2	0.374	51810	85749	0.77	0.997	association	no_Criteria	recessive
"Other noninflammatory disorders of uterus, except cervix"	19:48703417:G:A	19	48703417	rs601338	3.53E-05	0.1	0.024	1.00E-04	NA	NA	NA	 NA	pLoF	FUT2	0.374	51810	85749	0.77	0.997	association	no_Criteria	recessive
Diabetic ketoacidosis	19:48703417:G:A	19	48703417	rs601338	3.90E-05	0.106	0.026	1.00E-04	NA	NA	NA	 NA	pLoF	FUT2	0.374	51810	85749	0.77	0.997	association	no_Criteria	recessive
Alcohol abuse counselling and surveillance	19:48703417:G:A	19	48703417	rs601338	4.46E-05	0.609	0.149	1.00E-04	NA	NA	NA	 NA	pLoF	FUT2	0.374	51810	85749	0.77	0.997	association	no_Criteria	recessive
Type 1 diabetes with other specified/multiple/unspecified complications	19:48703417:G:A	19	48703417	rs601338	5.60E-05	0.12	0.03	1.00E-04	NA	NA	NA	 NA	pLoF	FUT2	0.374	51810	85749	0.77	0.997	association	no_Criteria	recessive
Type 1 diabetes with ophthalmic complications	19:48703417:G:A	19	48703417	rs601338	7.79E-05	0.128	0.032	1.00E-04	NA	NA	NA	 NA	pLoF	FUT2	0.374	51810	85749	0.77	0.997	association	no_Criteria	recessive
Mild mental retardation	19:53108802:T:C	19	53108802	rs10410030	1.56E-08	2.098	0.371	1.00E-04	NA	NA	NA	 NA	missense_variant	ZNF415	0.0968	3602	31943	 NA	0.996			unknown
Mental retardation	19:53108802:T:C	19	53108802	rs10410030	1.71E-07	1.523	0.291	1.00E-04	NA	NA	NA	 NA	missense_variant	ZNF415	0.0968	3602	31943	 NA	0.996			unknown
Mental retardation	19:53108802:T:C	19	53108802	rs10410030	4.77E-07	1.396	0.277	1.00E-04	NA	NA	NA	 NA	missense_variant	ZNF415	0.0968	3602	31943	 NA	0.996			unknown
Varicose veins	20:35504248:G:A	20	35504248	rs56259282	1.27E-08	4.331	0.761	1.00E-04	NA	NA	NA	 NA	missense_variant	CEP250	0.00464	10	1694	 NA	0.951			recessive
"Diseases of veins, lymphatic vessels and lymph nodes, not elsewhere classified"	20:35504248:G:A	20	35504248	rs56259282	7.07E-06	2.86	0.637	1.00E-04	NA	NA	NA	 NA	missense_variant	CEP250	0.00464	10	1694	 NA	0.951			recessive
Unspecified lump in breast	20:45904979:C:T	20	45904979	rs56126980	1.61E-11	15.455	2.294	1.00E-04	NA	NA	NA	 NA	missense_variant	PLTP	0.00489	16	1779	 NA	0.995			unknown
Benign neoplasm of breast (other cancers excluded from controls)	20:45904979:C:T	20	45904979	rs56126980	1.40E-10	15.042	2.344	1.00E-04	NA	NA	NA	 NA	missense_variant	PLTP	0.00489	16	1779	 NA	0.995			unknown
Disorders of breast	20:45904979:C:T	20	45904979	rs56126980	3.34E-06	7.412	1.595	1.00E-04	NA	NA	NA	 NA	missense_variant	PLTP	0.00489	16	1779	 NA	0.995			unknown
Other disorders of glucose regulation and pancreatic internal secretion	20:57563691:G:A	20	57563691	rs201186470	4.65E-08	9.773	1.788	1.00E-04	NA	NA	NA	 NA	missense_variant	PCK1	0.0108	50	3931	72	0.997	Conflicting	Path_Criteria_oneSubmitter_confl	recessive
"Hypoglycaemia, other or unspecified"	20:57563691:G:A	20	57563691	rs201186470	3.36E-06	12.321	2.651	1.00E-04	NA	NA	NA	 NA	missense_variant	PCK1	0.0108	50	3931	72	0.997	Conflicting	Path_Criteria_oneSubmitter_confl	recessive
Motor neuron disease	21:31667290:A:C	21	31667290	rs80265967	1.31E-08	116.661	20.52	1.00E-04	NA	NA	NA	 NA	missense_variant	SOD1	0.00915	18	3345	20	0.999	Conflicting	Path_Criteria_multSubmitter_confl	both
Motor neuron disease (with DMD)	21:31667290:A:C	21	31667290	rs80265967	2.25E-08	110.811	19.818	5.26E-05	2.7917	0.6904	NA	 NA	missense_variant	SOD1	0.00915	18	3345	20	0.999	Conflicting	Path_Criteria_multSubmitter_confl	both
Systemic atrophies primarly affecting the central nervous system	21:31667290:A:C	21	31667290	rs80265967	1.68E-07	57.863	11.06	1.00E-04	NA	NA	NA	 NA	missense_variant	SOD1	0.00915	18	3345	20	0.999	Conflicting	Path_Criteria_multSubmitter_confl	both
Other respiratory disorders and diseases	21:31667290:A:C	21	31667290	rs80265967	3.50E-06	23.066	4.972	1.00E-04	NA	NA	NA	 NA	missense_variant	SOD1	0.00915	18	3345	20	0.999	Conflicting	Path_Criteria_multSubmitter_confl	both
Other diseases of the respiratory system	21:31667290:A:C	21	31667290	rs80265967	3.50E-06	23.066	4.972	1.00E-04	NA	NA	NA	 NA	missense_variant	SOD1	0.00915	18	3345	20	0.999	Conflicting	Path_Criteria_multSubmitter_confl	both
Other diseases of pleura	21:31667290:A:C	21	31667290	rs80265967	6.71E-05	9.056	2.272	1.00E-04	NA	NA	NA	 NA	missense_variant	SOD1	0.00915	18	3345	20	0.999	Conflicting	Path_Criteria_multSubmitter_confl	both
```
